# High-resolution within-sewer SARS-CoV-2 surveillance facilitates informed intervention

**DOI:** 10.1101/2021.05.24.21257632

**Authors:** Katelyn Reeves, Jennifer Liebig, Antonio Feula, Tassa Saldi, Erika Lasda, William Johnson, Jacob Lilienfeld, Juniper Maggi, Kevin Pulley, Paul J. Wilkerson, Breanna Real, Gordon Zak, Jack Davis, Morgan Fink, Patrick Gonzalez, Cole Hager, Christopher Ozeroff, Kimngan Tat, Michaela Alkire, Claire Butler, Elle Coe, Jessica Darby, Nicholas Freeman, Heidi Heuer, Jeffery R. Jones, Madeline Karr, Sara Key, Kiersten Maxwell, Lauren Nelson, Emily Saldana, Rachel Shea, Lewis Salveson, Kate Tomlinson, Jorge Vargas-Barriga, Bailey Vigil, Gloria Brisson, Roy Parker, Leslie A. Leinwand, Kristen Bjorkman, Cresten Mansfeldt

## Abstract

To assist in the COVID-19 public health guidance on a college campus, daily composite wastewater samples were withdrawn at 20 manhole locations across the University of Colorado Boulder campus. Low-cost autosamplers were fabricated in-house to enable an economical approach to this distributed study. These sample stations operated from August 25^th^ until November 23^rd^ during the fall 2020 semester, with 1,512 samples collected. The concentration of SARS-CoV-2 in each sample was quantified through two comparative reverse transcription quantitative polymerase chain reactions (RT-qPCRs). These methods were distinct in the utilization of technical replicates and normalization to an endogenous control. (1) Higher temporal resolution compensates for supply chain or other constraints that prevent technical or biological replicates. (2) The endogenous control normalized data agreed with the raw concentration data, minimizing the utility of normalization. The raw wastewater concentration values reflected SARS-CoV-2 prevalence on campus as detected by clinical services. Overall, combining the low-cost composite sampler with a method that quantifies the SARS-CoV-2 signal within six hours enabled actionable and time-responsive data delivered to key stakeholders. With daily reporting of the findings, wastewater surveillance assisted in decision making during critical phases of the pandemic on campus, from detecting individual cases within populations ranging from 109 to 2,048 individuals to monitoring the success of on-campus interventions.

**Synopsis:** Tracking SARS-CoV-2 in on-campus wastewater informs and monitors public health decisions and actions.

**TOC/Abstract Art:** 

## Supplemental Script for "High-resolution within-sewer SARS-CoV-2 surveillance facilitates informed intervention": Supplemental File of Collection Data.txt

```
"ID" "Site" "Date" "Date_Numeric" "Elapsed_Date" "Weight_Empty_Jerrycan_kg" "Weight_Full_Jerrycan_kg" "Weight_Total_Sample_kg" "Volume_Collected_pHTSS_Sample_mL" "pH_Value" "Weight_Blank_Filter_g" "Weight_Loaded_Filter_g" "TSS_Value_gmL" "Weight_Empty_Backup_Concial_g" "Weight_Empty_pHTSS_Conical_g" "Weight_Empty_PCR_Conical_g" "Weight_Full_Backup_Concial_g" "Weight_Full_pHTSS_Conical_g" "Weight_Full_PCR_Conical_g" "Weight_Collected_Backup_g" "Weight_Collected_pHTSS_Sample_g" "Weight_Collected_PCR_Sample_g"
"1" "Baker_44067" "R" "8_24_20" 44067 -7 1.2 NA NA NA NA NA NA NA NA NA NA NA NA NA NA NA NA
"2" "Baker_44068" "R" "8_25_20" 44068 -6 1.2 NA NA NA NA NA NA NA NA NA NA NA NA NA NA NA NA
"3" "Baker_44069" "R" "8_26_20" 44069 -5 1.2 NA NA NA NA NA NA NA NA NA NA NA NA NA NA NA NA
"4" "Baker_44070" "R" "8_27_20" 44070 -4 1.2 NA NA 50 7.15 0.11659 0.12149 9.8e-05 "12.58151" 12.57293 12.53314 NA NA NA NA NA NA
"5" "Baker_44071" "R" "8_28_20" 44071 -3 1.2 NA NA 50 7.36 0.11709 0.11891 3.64e-05 "12.45119" 12.42773 12.49718 NA 61.49 NA NA 49.06227 NA
"6" "Baker_44072" "R" "8_29_20" 44072 -2 1.2 NA NA 50 7.44 0.11526 0.11921 7.9e-05 NA NA NA NA NA NA NA NA NA
"7" "Baker_44073" "R" "8_30_20" 44073 -1 1.2 NA NA 50 7.72 0.11511 0.11854 6.86e-05 "12.39" 12.52 12.48 50.48 61.6 61.29 38.09 49.08 48.81
"8" "Baker_44074" "R" "8_31_20" 44074 0 1.2 NA NA 50 8.78 0.11474 0.11951 9.54e-05 "12.45" 12.53 12.5 52.92 62.16 63.8 40.47 49.63 51.3
"9" "Baker_44075" "R" "9_1_20" 44075 1 1.2 11.8 10.6 50 9.24 0.11559 0.12113 0.0001108 "12.47" 12.47 12.43 51.24 61.42 61.53 38.77 48.95 49.1
"10" "Baker_44076" "R" "9_2_20" 44076 2 1.2 10.6 9.4 50 9.28 0.11414 0.11843 8.58e-05 "12.52" 12.54 12.51 53.16 62.95 65.29 40.64 50.41 52.78
"11" "Baker_44077" "R" "9_3_20" 44077 3 1.2 11.4 10.2 50 9.28 0.11474 0.1197 9.92e-05 "12.47" 12.46 12.54 51.05 60.53 61.25 38.58 48.07 48.71
"12" "Baker_44078" "R" "9_4_20" 44078 4 1.2 10.4 9.2 50 9.18 0.1151 0.12034 0.0001048 "12.48" 12.46 12.44 56.17 52.01 63.44 43.69 39.55 51
"13" "Baker_44079" "R" "9_5_20" 44079 5 1.2 1.3 0.1 NA NA NA NA NA NA NA 12.86 NA NA 50.51 NA NA 37.65
"14" "Baker_44080" "R" "9_6_20" 44080 6 1.2 7.9 6.7 50 8.07 0.1163 0.12033 8.06e-05 "12.63" 12.52 12.53 51.22 61.9 62.71 38.59 49.38 50.18
"15" "Baker_44081" "R" "9_7_20" 44081 7 1.2 12.9 11.7 50 7.52 0.11629 0.1204 8.22e-05 "12.57" NA NA 49.53 NA 60.13 36.96 NA NA
"16" "Baker_44082" "R" "9_8_20" 44082 8 1.2 9.7 8.5 50 8.17 0.1157 0.11989 8.38e-05 "12.84" 12.89 12.9 59.89 61.75 61.12 47.05 48.86 48.22
"17" "Baker_44083" "R" "9_9_20" 44083 9 1.2 NA NA NA NA NA NA NA NA NA NA NA NA NA NA NA NA
"18" "Baker_44084" "R" "9_10_20" 44084 10 1.2 10.6 9.4 50 8.6 0.1171 0.11869 3.18e-05 "12.81" 12.82 12.98 62.51 63.72 64.16 49.7 50.9 51.18
"19" "Baker_44085" "R" "9_11_20" 44085 11 1.2 12.6 11.4 50 8.92 0.11538 0.1181 5.44e-05 "12.85" 12.84 12.84 51.71 60.99 60.1 38.86 48.15 47.26
"20" "Baker_44086" "R" "9_12_20" 44086 12 1.2 8.9 7.7 50 7.93 0.1164 0.1187 4.6e-05 "12.84" 12.83 12.83 59.96 62.25 60.92 47.12 49.42 48.09
"21" "Baker_44087" "R" "9_13_20" 44087 13 1.2 13 11.8 50 9.1 0.1163 0.1189 5.2e-05 "12.41" 12.47 12.41 52.18 62.19 62.61 39.77 49.72 50.2
"22" "Baker_44088" "R" "9_14_20" 44088 14 1.2 12.4 11.2 50 7.14 0.1146 0.117459 5.718e-05 "12.4" 12.83 12.36 56.1 61.65 66.79 43.7 48.82 54.43
"23" "Baker_44089" "R" "9_15_20" 44089 15 1.2 13.1 11.9 50 7.68 0.11481 0.11712 4.62e-05 "12.46" 12.49 12.47 51.56 60.3 60.37 39.1 47.81 47.9
"24" "Baker_44090" "R" "9_16_20" 44090 16 1.2 11.5 10.3 50 8.41 0.11576 0.11843 5.34e-05 "12.75" 12.42 12.37 50.23 61.51 60.47 37.48 49.09 48.1
"25" "Baker_44091" "R" "9_17_20" 44091 17 1.2 12 10.8 50 9.29 0.1149 0.117 4.2e-05 "12.4" 12.74 12.39 51.52 60.01 59.3 39.12 47.27 46.91
"26" "Baker_44092" "R" "9_18_20" 44092 18 1.2 12.7 11.5 50 8.79 0.1158 0.12269 0.0001378 "12.53" 12.87 12.78 58.86 61.66 65.79 46.33 48.79 53.01
"27" "Baker_44093" "R" "9_19_20" 44093 19 1.2 10.6 9.4 50 9.61 0.11594 0.1184 4.92e-05 "12.81" 12.5 12.42 50.61 60.43 60.8 37.8 47.93 48.38
"28" "Baker_44094" "R" "9_20_20" 44094 20 1.2 12.4 11.2 50 8.57 0.1147 0.11837 7.34e-05 "12.51" 12.41 12.82 58.19 60.45 59.52 45.68 48.04 46.7
"29" "Baker_44095" "R" "9_21_20" 44095 21 1.2 12.7 11.5 50 7.66 0.11524 0.1163 2.12e-05 "12.37" 12.36 12.48 50.86 60.63 60.72 38.49 48.27 48.24
"30" "Baker_44096" "R" "9_22_20" 44096 22 1.2 12.9 11.7 50 7.69 0.1154 0.11983 8.86e-05 "12.8" 12.42 12.46 54.65 64.79 61.86 41.85 52.37 49.4
"31" "Baker_44097" "R" "9_23_20" 44097 23 1.2 12.2 11 50 7.62 0.11539 0.1186 6.42e-05 "12.4" 12.33 12.41 50.91 60.15 60.9 38.51 47.82 48.49
"32" "Baker_44098" "R" "9_24_20" 44098 24 1.2 12.6 11.4 50 7.47 0.1148 0.11882 8.04e-05 "12.8" 12.84 12.48 62.55 61.15 64.78 49.75 48.31 52.3
"33" "Baker_44099" "R" "9_25_20" 44099 25 1.2 12.5 11.3 50 8.41 0.11562 0.1206 9.96e-05 "12.49" 12.49 12.38 50.79 61.51 59.97 38.3 49.02 47.59
"34" "Baker_44100" "R" "9_26_20" 44100 26 1.2 12.4 11.2 50 NA 0.1161 0.11886 5.52e-05 "12.5" 12.45 12.49 55.76 61.12 66.15 43.26 48.67 53.66
"35" "Baker_44101" "R" "9_27_20" 44101 27 1.2 12.1 10.9 50 6.68 0.11588 0.1185 5.24e-05 "12.93" 12.39 12.42 50.12 60.14 61.01 37.19 47.75 48.59
"36" "Baker_44102" "R" "9_28_20" 44102 28 1.2 13.2 12 50 7.91 0.1157 0.11827 5.14e-05 "12.4" 12.47 12.47 64.09 65.66 66.51 51.69 53.19 54.04
"37" "Baker_44103" "R" "9_29_20" 44103 29 1.2 11.5 10.3 50 6.91 0.1164 0.1189 5e-05 "12.51" 12.87 12.47 49.6 60.76 59.9 37.09 47.89 47.43
"38" "Baker_44104" "R" "9_30_20" 44104 30 1.2 10.7 9.5 50 7.01 0.1163 0.11869 4.78e-05 "12.29" 12.41 12.49 64.85 62.55 65.18 52.56 50.14 52.69
"39" "Baker_44105" "R" "10_1_20" 44105 31 1.2 8.4 7.2 50 7.62 0.11644 0.1181 3.32e-05 "12.98" 12.51 12.5 51 61.76 61.97 38.02 49.25 49.47
"40" "Baker_44106" "R" "10_2_20" 44106 32 1.2 10.6 9.4 50 8.05 0.1147 0.11752 5.64e-05 "12.9" 13.03 12.98 54.17 62.08 62.04 41.27 49.05 49.06
"41" "Baker_44107" "R" "10_3_20" 44107 33 1.2 13.9 12.7 50 8.62 0.11615 0.11767 3.04e-05 "12.93" 12.92 13 51.08 60.13 60.22 38.15 47.21 47.22
"42" "Baker_44108" "R" "10_4_20" 44108 34 1.2 NA NA NA NA NA NA NA NA NA NA NA NA NA NA NA NA
"43" "Baker_44109" "R" "10_5_20" 44109 35 1.2 NA NA NA NA NA NA NA NA NA NA NA NA NA NA NA NA
"44" "Baker_44110" "R" "10_6_20" 44110 36 1.2 10.4 9.2 50 7.24 0.11509 0.11775 5.32e-05 "13.04" 12.98 12.94 53.7 62.23 61.21 40.66 49.25 48.27
"45" "Baker_44111" "R" "10_7_20" 44111 37 1.2 7.7 6.5 50 7.11 0.11537 0.1171 3.46e-05 "12.97" 12.88 12.88 50.77 60.55 61.26 37.8 47.67 48.38
"46" "Baker_44112" "R" "10_8_20" 44112 38 1.2 9.2 8 50 9.1 0.1141 0.11734 6.48e-05 "12.99" 12.9 12.91 52.15 62.97 62.19 39.16 50.07 49.28
"47" "Baker_44113" "R" "10_9_20" 44113 39 1.2 12.7 11.5 50 7.49 0.11554 0.1183 5.52e-05 "12.92" 12.98 13.1 50.27 60.51 61.32 37.35 47.53 48.22
"48" "Baker_44114" "R" "10_10_20" 44114 40 1.2 13.7 12.5 50 8.68 0.1141 0.11693 5.66e-05 "12.83" 12.92 12.81 55.11 64.32 63.92 42.28 51.4 51.11
"49" "Baker_44115" "R" "10_11_20" 44115 41 1.2 10.7 9.5 50 7.39 0.11477 0.1164 3.26e-05 "12.84" 12.86 12.83 51.03 60.44 60.77 38.19 47.58 47.94
"50" "Baker_44116" "R" "10_12_20" 44116 42 1.2 10.8 9.6 50 6.87 0.1159 0.1178 3.8e-05 "12.97" 12.93 12.91 57.11 62.6 67.17 44.14 49.67 54.26
"51" "Baker_44117" "R" "10_13_20" 44117 43 1.2 11.5 10.3 50 7.47 0.1153 0.1189 7.2e-05 "12.86" 12.82 12.78 50.88 60.54 59.93 38.02 47.72 47.15
"52" "Baker_44118" "R" "10_14_20" 44118 44 1.2 12.1 10.9 50 8.49 0.1156 0.11816 5.12e-05 "12.77" 12.78 12.95 52.39 59.63 63.69 39.62 46.85 50.74
"53" "Baker_44119" "R" "10_15_20" 44119 45 1.2 11.8 10.6 50 8.8 0.11634 0.1195 6.32e-05 "12.98" 12.82 12.9 50.88 60.93 61.51 37.9 48.11 48.61
"54" "Baker_44120" "R" "10_16_20" 44120 46 1.2 11.7 10.5 50 8.86 0.1163 0.1192 5.8e-05 "12.76" 12.72 12.75 62.03 65.42 62.57 49.27 52.7 49.82
"55" "Baker_44121" "R" "10_17_20" 44121 47 1.2 14.8 13.6 50 8.68 0.1154 0.11746 4.12e-05 "12.78" 12.92 12.88 57.42 63.21 64.69 44.64 50.29 51.81
"56" "Baker_44122" "R" "10_18_20" 44122 48 1.2 9.6 8.4 50 6.54 0.11563 0.11786 4.46e-05 "12.73" 12.84 12.78 51.24 59.19 59.62 38.51 46.35 46.84
"57" "Baker_44123" "R" "10_19_20" 44123 49 1.2 12.8 11.6 50 7.76 0.11547 0.11748 4.02e-05 "12.77" 12.74 12.72 51.17 60.39 60.92 38.4 47.65 48.2
"58" "Baker_44124" "R" "10_20_20" 44124 50 1.2 12.3 11.1 50 8.19 0.11535 0.11755 4.4e-05 "12.91" 12.93 12.79 50.53 59.84 61.3 37.62 46.91 48.51
"59" "Baker_44125" "R" "10_21_20" 44125 51 1.2 9.4 8.2 50 8.81 0.11613 0.1185 4.74e-05 "12.92" 12.99 12.67 50.58 61.12 60.64 37.66 48.13 47.97
"60" "Baker_44126" "R" "10_22_20" 44126 52 1.2 10.3 9.1 50 8.64 0.1155 0.11817 5.34e-05 "12.88" 12.95 12.91 52.11 63.44 60.33 39.23 50.49 47.42
"61" "Baker_44127" "R" "10_23_20" 44127 53 1.2 14.7 13.5 50 7.81 0.11587 0.1194 7.06e-05 "12.97" 12.66 12.6 54.99 65.57 64.95 42.02 52.91 52.35
"62" "Baker_44128" "R" "10_24_20" 44128 54 1.2 8.3 7.1 50 8.16 0.11636 0.11883 4.94e-05 "12.72" 12.92 12.96 64.57 61.97 63.54 51.85 49.05 50.58
"63" "Baker_44129" "R" "10_25_20" 44129 55 1.2 12.2 11 50 8.19 0.11495 0.1166 3.3e-05 "13.14" 12.83 12.87 51.39 59.63 59.23 38.25 46.8 46.36
"64" "Baker_44130" "R" "10_26_20" 44130 56 1.2 NA NA 52 7.5 0.1117 0.1166 9.42e-05 "12.99" 13.01 12.71 64.14 63.65 65.39 51.15 50.64 52.68
"65" "Baker_44131" "R" "10_27_20" 44131 57 1.2 NA NA NA NA NA NA NA NA NA NA NA NA NA NA NA NA
"66" "Baker_44132" "R" "10_28_20" 44132 58 1.2 7 5.8 52 7.5 NA NA NA "12.99" 13.01 12.71 64.14 63.65 65.39 51.15 50.64 52.68
"67" "Baker_44133" "R" "10_29_20" 44133 59 1.2 10.3 9.1 47.5 7.83 0.11579 0.1191 6.97e-05 "12.95" 12.92 12.83 50.63 58.11 58.88 37.68 45.19 46.05
"68" "Baker_44134" "R" "10_30_20" 44134 60 1.2 11.1 9.9 50 7.24 0.11617 0.11901 5.68e-05 "12.52" 12.54 12.45 54.46 60.81 60.16 41.94 48.27 47.71
"69" "Baker_44135" "R" "10_31_20" 44135 61 1.2 16.2 15 50 6.38 0.11609 0.11815 4.12e-05 "12.47" 12.6 12.49 51.08 62.02 61.26 38.61 49.42 48.77
"70" "Baker_44136" "R" "11_1_20" 44136 62 1.2 12.4 11.2 49 7.26 0.11536 0.11668 2.69e-05 "12.98" 12.91 13.01 52.71 60.47 61.12 39.73 47.56 48.11
"71" "Baker_44137" "R" "11_2_20" 44137 63 1.2 10.9 9.7 50 7.27 0.11523 0.1178 5.14e-05 "12.34" 12.44 12.47 51.71 61.12 61.4 39.37 48.68 48.93
"72" "Baker_44138" "R" "11_3_20" 44138 64 1.2 9.8 8.6 47 7.72 0.1159 0.11873 6.02e-05 "12.59" 12.49 12.52 53.53 58.39 61.83 40.94 45.9 49.31
"73" "Baker_44139" "R" "11_4_20" 44139 65 1.2 12.6 11.4 50 7.84 0.11522 0.116703 2.966e-05 "12.55" 12.58 12.5 51.86 62.22 60.45 39.31 49.64 47.95
"74" "Baker_44140" "R" "11_5_20" 44140 66 1.2 10.6 9.4 47 8.24 0.1163 0.11898 5.7e-05 "12.53" 12.47 12.59 57.74 58.64 59.06 45.21 46.17 46.47
"75" "Baker_44141" "R" "11_6_20" 44141 67 1.2 11.7 10.5 50 8.19 0.11501 0.11724 4.46e-05 "12.92" 12.36 12.62 50.26 60.75 59.79 37.34 48.39 47.17
"76" "Baker_44142" "R" "11_7_20" 44142 68 1.2 8.5 7.3 50 8.6 0.11537 0.1183 5.86e-05 "12.49" 12.4 12.43 60.29 59.72 58.25 47.8 47.32 45.82
"77" "Baker_44143" "R" "11_8_20" 44143 69 1.2 12.7 11.5 50 7.45 0.11556 0.11795 4.78e-05 "12.38" 12.4 12.44 51.47 60.77 62.82 39.09 48.37 50.38
"78" "Baker_44144" "R" "11_9_20" 44144 70 1.2 11.6 10.4 50 6.97 0.11473 0.11802 6.58e-05 "12.54" 12.47 12.56 60.68 58.27 58.62 48.14 45.8 46.06
"79" "Baker_44145" "R" "11_10_20" 44145 71 1.2 NA NA 50 8.6 0.11501 0.11779 5.56e-05 "12.61" 12.55 12.59 51.75 61.15 61.06 39.14 48.6 48.47
"80" "Baker_44146" "R" "11_11_20" 44146 72 1.2 10.2 9 50 8.74 0.11539 0.11823 5.68e-05 "12.45" 12.53 12.52 62.22 60.33 62.8 49.77 47.8 50.28
"81" "Baker_44147" "R" "11_12_20" 44147 73 1.2 11.4 10.2 50 9.21 0.11615 0.11961 6.92e-05 "12.48" 12.51 12.39 50.21 61.42 60.46 37.73 48.91 48.07
"82" "Baker_44148" "R" "11_13_20" 44148 74 1.2 9.8 8.6 50 8.83 0.11532 0.11681 2.98e-05 "12.41" 12.56 12.57 55.4 62.88 63.4 42.99 50.32 50.83
"83" "Baker_44149" "R" "11_14_20" 44149 75 1.2 11.9 10.7 50 8.67 0.11606 0.1174 2.68e-05 "12.93" 12.92 12.91 50.053 60.79 62.01 37.123 47.87 49.1
"84" "Baker_44150" "R" "11_15_20" 44150 76 1.2 10.1 8.9 50 7.34 0.11561 0.11804 4.86e-05 "12.54" 12.46 12.55 59.95 61.94 65.23 47.41 49.48 52.68
"85" "Baker_44151" "R" "11_16_20" 44151 77 1.2 11.2 10 50 7.56 0.11487 0.11728 4.82e-05 "12.41" 12.58 12.86 48.43 59.87 59.22 36.02 47.29 46.36
"86" "Baker_44152" "R" "11_17_20" 44152 78 1.2 9.9 8.7 50 8.42 0.11456 0.11691 4.7e-05 "12.47" 12.52 12.43 57.96 62.56 62.35 45.49 50.04 49.92
"87" "Baker_44153" "R" "11_18_20" 44153 79 1.2 12.6 11.4 50 8.81 0.1149 0.11737 4.94e-05 "12.46" 12.49 12.94 51.02 61.77 60.37 38.56 49.28 47.43
"88" "Baker_44154" "R" "11_19_20" 44154 80 1.2 10.3 9.1 49 8.95 0.11517 0.11882 7.45e-05 "12.53" 12.53 12.42 54.55 60.41 60.35 42.02 47.88 47.93
"89" "Baker_44155" "R" "11_20_20" 44155 81 1.2 10.1 8.9 50 8.29 0.11673 0.11812 2.78e-05 "12.47" 12.56 12.55 49.13 61.49 61.33 36.66 48.93 48.78
"90" "Baker_44156" "R" "11_21_20" 44156 82 1.2 9.4 8.2 50 8.21 0.11605 0.1176 3.1e-05 "12.54" 12.6 12.41 61.15 61.68 62.84 48.61 49.08 50.43
"91" "Baker_44157" "R" "11_22_20" 44157 83 1.2 11.3 10.1 50 7.48 0.11431 0.11573 2.84e-05 "12.39" 12.38 12.33 49.7 60.14 60.69 37.31 47.76 48.36
"92" "Baker_44158" "R" "11_23_20" 44158 84 1.2 11 9.8 50 7.28 0.11395 0.11611 4.32e-05 "12.57" 12.97 12.5 59.1 61.44 61.12 46.53 48.47 48.62
"93" "Baker_44159" "R" "11_24_20" 44159 85 1.2 NA NA NA NA NA NA NA NA NA NA NA NA NA NA NA NA
"94" "Baker_44160" "R" "11_25_20" 44160 86 1.2 NA NA NA NA NA NA NA NA NA NA NA NA NA NA NA NA
"95" "Baseline_44067" "G(FEDCBA)" "8_24_20" 44067 -7 1.2 NA NA 50 8.16 0.11502 0.11914 8.24e-05 NA NA NA NA NA NA NA NA NA
"96" "Baseline_44068" "G(FEDCBA)" "8_25_20" 44068 -6 1.2 NA NA 50 8.33 0.114 0.11774 7.48e-05 NA NA NA NA NA NA NA NA NA
"97" "Baseline_44069" "G(FEDCBA)" "8_26_20" 44069 -5 1.2 NA NA 50 8.42 0.1143 0.1193 1e-04 NA NA NA NA NA NA NA NA NA
"98" "Baseline_44070" "G(FEDCBA)" "8_27_20" 44070 -4 1.2 NA NA 50 7.93 0.11529 0.12119 0.000118 "12.53016" 12.51121 12.53003 NA NA NA NA NA NA
"99" "Baseline_44071" "G(FEDCBA)" "8_28_20" 44071 -3 1.2 NA NA 50 8.13 0.11483 0.11791 6.16e-05 "12.47128" 12.41189 12.55056 NA 64.08 NA NA 51.66811 NA
"100" "Baseline_44072" "G(FEDCBA)" "8_29_20" 44072 -2 1.2 NA NA 50 8.01 0.11723 0.12194 9.42e-05 NA NA NA NA 63.78 NA NA NA NA
"101" "Baseline_44073" "G(FEDCBA)" "8_30_20" 44073 -1 1.2 NA NA 50 7.99 0.11486 0.12179 0.0001386 "12.54" 12.57 12.5 52.31 61.25 60.9 39.77 48.68 48.4
"102" "Baseline_44074" "G(FEDCBA)" "8_31_20" 44074 0 1.2 NA NA 50 7.97 0.1146 0.11939 9.58e-05 "12.52" 12.39 12.38 57.92 63.41 63.87 45.4 51.02 51.49
"103" "Baseline_44075" "G(FEDCBA)" "9_1_20" 44075 1 1.2 16 14.8 50 8.18 0.11512 0.11832 6.4e-05 "12.44" 12.49 12.43 51.18 60.27 61.86 38.74 47.78 49.43
"104" "Baseline_44076" "G(FEDCBA)" "9_2_20" 44076 2 1.2 17 15.8 50 8.11 0.11471 0.11943 9.44e-05 "12.5" 12.53 12.53 52.72 63.44 62.22 40.22 50.91 49.69
"105" "Baseline_44077" "G(FEDCBA)" "9_3_20" 44077 3 1.2 13.2 12 50 8.09 0.11528 0.1199 9.24e-05 "12.54" 12.45 12.8 50.14 61.86 60.02 37.6 49.41 47.22
"106" "Baseline_44078" "G(FEDCBA)" "9_4_20" 44078 4 1.2 15.4 14.2 50 8.02 0.1142 0.11777 7.14e-05 "12.52" 12.55 12.44 56.72 61.73 62.63 44.2 49.18 50.19
"107" "Baseline_44079" "G(FEDCBA)" "9_5_20" 44079 5 1.2 17.7 16.5 50 7.68 0.11701 0.1197 5.38e-05 "12.86" 12.88 12.84 49.65 59.58 60.62 36.79 46.7 47.78
"108" "Baseline_44080" "G(FEDCBA)" "9_6_20" 44080 6 1.2 17.6 16.4 50 8.31 0.1154 0.11805 5.3e-05 "12.65" 12.5 12.6 52.79 61.95 60.81 40.14 49.45 48.21
"109" "Baseline_44081" "G(FEDCBA)" "9_7_20" 44081 7 1.2 16.7 15.5 50 7.82 0.11566 0.1193 7.28e-05 "12.8" NA NA 51.59 NA 61.9 38.79 NA NA
"110" "Baseline_44082" "G(FEDCBA)" "9_8_20" 44082 8 1.2 14.8 13.6 50 7.96 0.1163 0.12023 7.86e-05 "12.84" 12.27 12.98 52.22 62.6 61.5 39.38 50.33 48.52
"111" "Baseline_44083" "G(FEDCBA)" "9_9_20" 44083 9 1.2 NA NA NA NA NA NA NA NA NA NA NA NA NA NA NA NA
"112" "Baseline_44084" "G(FEDCBA)" "9_10_20" 44084 10 1.2 7.5 6.3 50 8.2 0.1162 0.11906 5.72e-05 "12.45" 12.74 12.54 52.25 61.8 60.7 39.8 49.06 48.16
"113" "Baseline_44085" "G(FEDCBA)" "9_11_20" 44085 11 1.2 13.2 12 50 8.15 0.11795 0.121 6.1e-05 "12.83" 12.9 12.83 50.47 60.74 60.17 37.64 47.84 47.34
"114" "Baseline_44086" "G(FEDCBA)" "9_12_20" 44086 12 1.2 15.8 14.6 50 8.94 0.1167 0.1191 4.8e-05 "12.99" 12.85 12.83 51.74 64.24 61.06 38.75 51.39 48.23
"115" "Baseline_44087" "G(FEDCBA)" "9_13_20" 44087 13 1.2 15.8 14.6 50 7.99 0.1168 0.1205 7.4e-05 "12.48" 12.48 12.32 54.94 61.82 62.89 42.46 49.34 50.57
"116" "Baseline_44088" "G(FEDCBA)" "9_14_20" 44088 14 1.2 16.7 15.5 50 7.96 0.1139 0.11659 5.38e-05 "12.51" 12.51 12.47 54.5 62.04 60.97 41.99 49.53 48.5
"117" "Baseline_44089" "G(FEDCBA)" "9_15_20" 44089 15 1.2 15.1 13.9 50 7.85 0.11565 0.12103 0.0001076 "12.83" 12.41 12.8 50.41 61.73 60.19 37.58 49.32 47.39
"118" "Baseline_44090" "G(FEDCBA)" "9_16_20" 44090 16 1.2 14 12.8 50 8 0.11617 0.1202 8.06e-05 "12.48" 12.46 12.46 51.72 60.45 61.41 39.24 47.99 48.95
"119" "Baseline_44091" "G(FEDCBA)" "9_17_20" 44091 17 1.2 13.4 12.2 50 8.34 0.11605 0.121 9.9e-05 "12.38" 12.4 12.48 50.92 60.87 60.71 38.54 48.47 48.23
"120" "Baseline_44092" "G(FEDCBA)" "9_18_20" 44092 18 1.2 14.4 13.2 50 8.43 0.1156 0.12076 0.0001032 "12.67" 12.45 12.76 58.07 66.31 62.41 45.4 53.86 49.65
"121" "Baseline_44093" "G(FEDCBA)" "9_19_20" 44093 19 1.2 15.8 14.6 50 8.36 0.11618 0.1201 7.84e-05 "12.8" 12.5 12.47 50.89 61.61 60.97 38.09 49.11 48.5
"122" "Baseline_44094" "G(FEDCBA)" "9_20_20" 44094 20 1.2 14.1 12.9 50 8.1 0.1149 0.1194 9e-05 "12.49" 12.49 12.45 52.83 63.04 65.92 40.34 50.55 53.47
"123" "Baseline_44095" "G(FEDCBA)" "9_21_20" 44095 21 1.2 15.7 14.5 50 7.85 0.11537 0.1203 9.86e-05 "12.48" 12.47 12.43 51.73 61.3 60.69 39.25 48.83 48.26
"124" "Baseline_44096" "G(FEDCBA)" "9_22_20" 44096 22 1.2 15.8 14.6 50 8.73 0.1149 0.11983 9.86e-05 "12.77" 12.46 12.51 60.98 67.33 61.94 48.21 54.87 49.43
"125" "Baseline_44097" "G(FEDCBA)" "9_23_20" 44097 23 1.2 15 13.8 50 8.02 0.11554 0.1209 0.0001072 "12.81" 12.5 12.46 51.47 61.41 61.13 38.66 48.91 48.67
"126" "Baseline_44098" "G(FEDCBA)" "9_24_20" 44098 24 1.2 14 12.8 50 8.25 0.11541 0.12175 0.0001268 "12.37" 12.87 12.34 59.59 66.38 66.58 47.22 53.51 54.24
"127" "Baseline_44099" "G(FEDCBA)" "9_25_20" 44099 25 1.2 14.8 13.6 50 7.48 0.1148 0.1197 9.8e-05 "12.44" 12.7 12.83 51.04 60.87 61.07 38.6 48.17 48.24
"128" "Baseline_44100" "G(FEDCBA)" "9_26_20" 44100 26 1.2 13 11.8 50 NA 0.1157 0.11754 3.68e-05 "12.48" 12.43 12.52 55.85 63.73 62.11 43.37 51.3 49.59
"129" "Baseline_44101" "G(FEDCBA)" "9_27_20" 44101 27 1.2 13.8 12.6 50 7.42 0.11535 0.1191 7.5e-05 "12.4" 12.44 12.42 51.51 61.14 61.25 39.11 48.7 48.83
"130" "Baseline_44102" "G(FEDCBA)" "9_28_20" 44102 28 1.2 14.4 13.2 50 8.19 0.1151 0.11956 8.92e-05 "12.38" 12.41 12.37 54.37 57 61.92 41.99 44.59 49.55
"131" "Baseline_44103" "G(FEDCBA)" "9_29_20" 44103 29 1.2 14.6 13.4 50 7.8 0.11572 0.1219 0.0001236 "12.42" 12.49 12.36 51.55 61.31 61.26 39.13 48.82 48.9
"132" "Baseline_44104" "G(FEDCBA)" "9_30_20" 44104 30 1.2 12.2 11 50 7.78 0.1154 0.12001 9.22e-05 "12.75" 12.92 12.5 56.76 62.61 65.57 44.01 49.69 53.07
"133" "Baseline_44105" "G(FEDCBA)" "10_1_20" 44105 31 1.2 13.6 12.4 50 8.03 0.11589 0.1211 0.0001042 "13" 12.8 12.87 50.74 60.2 60.06 37.74 47.4 47.19
"134" "Baseline_44106" "G(FEDCBA)" "10_2_20" 44106 32 1.2 14.2 13 50 7.74 0.1154 0.12051 0.0001022 "12.77" 12.9 12.94 54.82 66.94 65.06 42.05 54.04 52.12
"135" "Baseline_44107" "G(FEDCBA)" "10_3_20" 44107 33 1.2 15.4 14.2 50 7.78 0.11518 0.11833 6.3e-05 "12.83" 12.72 12.89 51.02 60.43 59.54 38.19 47.71 46.65
"136" "Baseline_44108" "G(FEDCBA)" "10_4_20" 44108 34 1.2 NA NA NA NA NA NA NA NA NA NA NA NA NA NA NA NA
"137" "Baseline_44109" "G(FEDCBA)" "10_5_20" 44109 35 1.2 NA NA NA NA NA NA NA NA NA NA NA NA NA NA NA NA
"138" "Baseline_44110" "G(FEDCBA)" "10_6_20" 44110 36 1.2 11.4 10.2 50 7.78 0.11577 0.12034 9.14e-05 "12.83" 12.96 12.87 53.97 64.08 63.23 41.14 51.12 50.36
"139" "Baseline_44111" "G(FEDCBA)" "10_7_20" 44111 37 1.2 15.8 14.6 50 7.99 0.11486 0.1196 9.48e-05 "12.9" 12.8 13.05 51.01 61.16 60.64 38.11 48.36 47.59
"140" "Baseline_44112" "G(FEDCBA)" "10_8_20" 44112 38 1.2 15.2 14 50 8.96 0.11487 0.1203 0.0001086 "12.81" 12.83 12.99 52.39 66.05 64.13 39.58 53.22 51.14
"141" "Baseline_44113" "G(FEDCBA)" "10_9_20" 44113 39 1.2 14.3 13.1 50 8.08 0.11522 0.1197 8.96e-05 "12.81" 13.06 13.13 50.95 59.96 59.95 38.14 46.9 46.82
"142" "Baseline_44114" "G(FEDCBA)" "10_10_20" 44114 40 1.2 12.4 11.2 50 7.79 0.1145 0.11925 9.5e-05 "12.8" 12.84 12.75 54.59 63.14 61.91 41.79 50.3 49.16
"143" "Baseline_44115" "G(FEDCBA)" "10_11_20" 44115 41 1.2 16.1 14.9 50 7.67 0.11534 0.1182 5.72e-05 "12.85" 13 12.83 49.74 60.93 60.35 36.89 47.93 47.52
"144" "Baseline_44116" "G(FEDCBA)" "10_12_20" 44116 42 1.2 12.8 11.6 50 8 0.1161 0.12149 0.0001078 "12.77" 12.84 13 56.57 66.71 65.16 43.8 53.87 52.16
"145" "Baseline_44117" "G(FEDCBA)" "10_13_20" 44117 43 1.2 15.7 14.5 50 8.52 0.11575 0.1195 7.5e-05 "12.88" 12.74 12.89 51.09 60.61 60.16 38.21 47.87 47.27
"146" "Baseline_44118" "G(FEDCBA)" "10_14_20" 44118 44 1.2 17.6 16.4 50 7.9 0.1148 0.11981 0.0001002 "12.96" 12.96 12.96 53.69 61.64 66.6 40.73 48.68 53.64
"147" "Baseline_44119" "G(FEDCBA)" "10_15_20" 44119 45 1.2 11 9.8 50 7.91 0.11595 0.1201 8.3e-05 "12.83" 12.77 12.9 50.58 59.94 60.83 37.75 47.17 47.93
"148" "Baseline_44120" "G(FEDCBA)" "10_16_20" 44120 46 1.2 15.2 14 50 8.22 0.116 0.1221 0.000122 "12.74" 12.82 13.03 57.64 62.92 64.88 44.9 50.1 51.85
"149" "Baseline_44121" "G(FEDCBA)" "10_17_20" 44121 47 1.2 13.2 12 50 8.63 0.1162 0.11949 6.58e-05 "12.81" 12.7 12.93 63.47 64.73 62.87 50.66 52.03 49.94
"150" "Baseline_44122" "G(FEDCBA)" "10_18_20" 44122 48 1.2 13 11.8 50 7.79 0.11667 0.11921 5.08e-05 "12.69" 12.87 12.87 50.94 60.52 60.85 38.25 47.65 47.98
"151" "Baseline_44123" "G(FEDCBA)" "10_19_20" 44123 49 1.2 14.1 12.9 50 8.36 0.11662 0.12045 7.66e-05 "12.8" 12.83 12.88 49.71 60.13 60.24 36.91 47.3 47.36
"152" "Baseline_44124" "G(FEDCBA)" "10_20_20" 44124 50 1.2 15.2 14 50 8.13 0.115 0.11744 4.88e-05 "12.93" 12.83 12.92 49.76 59.49 59.68 36.83 46.66 46.76
"153" "Baseline_44125" "G(FEDCBA)" "10_21_20" 44125 51 1.2 16.4 15.2 50 8.48 0.11624 0.1207 8.92e-05 "12.98" 12.77 12.89 51.43 60.49 61.5 38.45 47.72 48.61
"154" "Baseline_44126" "G(FEDCBA)" "10_22_20" 44126 52 1.2 13.9 12.7 50 8.23 0.1169 0.12171 9.62e-05 "12.84" 13.03 13.04 61.6 63.18 60.98 48.76 50.15 47.94
"155" "Baseline_44127" "G(FEDCBA)" "10_23_20" 44127 53 1.2 16.5 15.3 50 8.45 0.11673 0.1198 6.14e-05 "12.65" 12.63 12.51 65.96 61.49 64.04 53.31 48.86 51.53
"156" "Baseline_44128" "G(FEDCBA)" "10_24_20" 44128 54 1.2 14.6 13.4 50 8.07 0.11559 0.11797 4.76e-05 "12.96" 12.95 12.88 58.67 63.99 61.7 45.71 51.04 48.82
"157" "Baseline_44129" "G(FEDCBA)" "10_25_20" 44129 55 1.2 12.2 11 50 7.72 0.11573 0.1189 6.34e-05 "12.94" 12.89 12.8 50.68 60.87 60.73 37.74 47.98 47.93
"158" "Baseline_44130" "G(FEDCBA)" "10_26_20" 44130 56 1.2 NA NA 51 NA NA NA NA NA NA NA NA NA NA NA NA NA
"159" "Baseline_44131" "G(FEDCBA)" "10_27_20" 44131 57 1.2 NA NA NA NA NA NA NA NA NA NA NA NA NA NA NA NA
"160" "Baseline_44132" "G(FEDCBA)" "10_28_20" 44132 58 1.2 13 11.8 51 8.02 NA NA NA "12.88" 13.09 12.99 54.67 62.78 63.23 41.79 49.69 50.24
"161" "Baseline_44133" "G(FEDCBA)" "10_29_20" 44133 59 1.2 13 11.8 50 8.45 0.11524 0.1196 8.72e-05 "12.95" 12.78 12.82 50.03 60.77 60.75 37.08 47.99 47.93
"162" "Baseline_44134" "G(FEDCBA)" "10_30_20" 44134 60 1.2 14.2 13 49 8.4 0.11607 0.11975 7.51e-05 "12.51" 12.51 12.51 52.16 61.83 61.24 39.65 49.32 48.73
"163" "Baseline_44135" "G(FEDCBA)" "10_31_20" 44135 61 1.2 13.1 11.9 50 8 0.1163 0.11927 5.94e-05 "12.39" 12.37 12.49 51.3 60.66 60.71 38.91 48.29 48.22
"164" "Baseline_44136" "G(FEDCBA)" "11_1_20" 44136 62 1.2 14.3 13.1 19 7.9 0.11681 0.11734 2.79e-05 "13.09" 12.89 12.87 54.83 60.69 62.34 41.74 47.8 49.47
"165" "Baseline_44137" "G(FEDCBA)" "11_2_20" 44137 63 1.2 14.5 13.3 50 8.26 0.116 0.1213 0.000106 "12.33" 12.46 12.51 50.62 61.21 59.73 38.29 48.75 47.22
"166" "Baseline_44138" "G(FEDCBA)" "11_3_20" 44138 64 1.2 15.7 14.5 50 8.4 0.1166 0.12066 8.12e-05 "12.56" 12.54 12.44 50.63 61.3 61.35 38.07 48.76 48.91
"167" "Baseline_44139" "G(FEDCBA)" "11_4_20" 44139 65 1.2 14.2 13 50 8.37 0.11491 0.12042 0.0001102 "12.57" 12.43 12.54 51.58 61 61.2 39.01 48.57 48.66
"168" "Baseline_44140" "G(FEDCBA)" "11_5_20" 44140 66 1.2 14.9 13.7 50 8.59 0.11524 0.12001 9.54e-05 "12.51" 12.51 12.56 56.67 60.22 60.61 44.16 47.71 48.05
"169" "Baseline_44141" "G(FEDCBA)" "11_6_20" 44141 67 1.2 14.5 13.3 50 8.18 0.11517 0.12065 0.0001096 "12.44" 12.58 12.44 50.95 60.99 61.19 38.51 48.41 48.75
"170" "Baseline_44142" "G(FEDCBA)" "11_7_20" 44142 68 1.2 14.8 13.6 50 8.09 0.11412 0.11807 7.9e-05 "12.4" 12.52 12.64 55.68 58.86 59.69 43.28 46.34 47.05
"171" "Baseline_44143" "G(FEDCBA)" "11_8_20" 44143 69 1.2 13.6 12.4 50 7.94 0.11515 0.12015 1e-04 "12.49" 12.6 12.86 50.74 61.52 62.36 38.25 48.92 49.5
"172" "Baseline_44144" "G(FEDCBA)" "11_9_20" 44144 70 1.2 12.7 11.5 50 8.08 0.11652 0.12179 0.0001054 "12.44" 12.52 12.36 54.05 61.99 62.36 41.61 49.47 50
"173" "Baseline_44145" "G(FEDCBA)" "11_10_20" 44145 71 1.2 12.9 11.7 50 8.48 0.11804 0.1205 4.92e-05 "12.63" 12.49 12.56 51.77 61.08 60.64 39.14 48.59 48.08
"174" "Baseline_44146" "G(FEDCBA)" "11_11_20" 44146 72 1.2 14.3 13.1 50 8.2 0.11518 0.11954 8.72e-05 "12.54" 12.53 12.46 50.22 62.12 61.1 37.68 49.59 48.64
"175" "Baseline_44147" "G(FEDCBA)" "11_12_20" 44147 73 1.2 14.5 13.3 50 8.21 0.11593 0.11888 5.9e-05 "12.4" 12.53 12.53 51.37 60.9 60.63 38.97 48.37 48.1
"176" "Baseline_44148" "G(FEDCBA)" "11_13_20" 44148 74 1.2 11.7 10.5 50 8.09 0.11479 0.11744 5.3e-05 "12.64" 13.08 12.94 56.45 60.93 60.93 43.81 47.85 47.99
"177" "Baseline_44149" "G(FEDCBA)" "11_14_20" 44149 75 1.2 6.1 4.9 50 8.07 0.11615 0.1215 0.000107 "12.98" 12.81 13.1 50.65 60.02 61 37.67 47.21 47.9
"178" "Baseline_44150" "G(FEDCBA)" "11_15_20" 44150 76 1.2 12.3 11.1 50 7.91 0.11572 0.11941 7.38e-05 "12.47" 12.58 12.52 54.22 62.09 60.9 41.75 49.51 48.38
"179" "Baseline_44151" "G(FEDCBA)" "11_16_20" 44151 77 1.2 13.2 12 50 7.79 0.11552 0.11967 8.3e-05 "12.5" 12.45 12.37 51.92 61.25 60.32 39.42 48.8 47.95
"180" "Baseline_44152" "G(FEDCBA)" "11_17_20" 44152 78 1.2 16.6 15.4 50 8.5 0.11444 0.11936 9.84e-05 "12.42" 12.45 12.43 53.14 60.21 60.65 40.72 47.76 48.22
"181" "Baseline_44153" "G(FEDCBA)" "11_18_20" 44153 79 1.2 13.2 12 50 7.99 0.11598 0.1185 5.04e-05 "12.29" 12.52 12.52 50.18 60.84 60.89 37.89 48.32 48.37
"182" "Baseline_44154" "G(FEDCBA)" "11_19_20" 44154 80 1.2 14 12.8 50 8.35 0.11557 0.12054 9.94e-05 "13.03" 12.47 12.54 51.41 61.58 61.5 38.38 49.11 48.96
"183" "Baseline_44155" "G(FEDCBA)" "11_20_20" 44155 81 1.2 16.2 15 50 7.67 0.11714 0.11825 2.22e-05 "12.65" 12.49 12.44 51.71 61.46 60.71 39.06 48.97 48.27
"184" "Baseline_44156" "G(FEDCBA)" "11_21_20" 44156 82 1.2 13.6 12.4 70 7.41 0.11608 0.119 4.17e-05 "12.45" 12.5 12.35 52.31 62.64 61.77 39.86 50.14 49.42
"185" "Baseline_44157" "G(FEDCBA)" "11_22_20" 44157 83 1.2 14.3 13.1 50 7.73 0.11651 0.11734 1.66e-05 "12.61" 12.79 12.91 51.7 60.04 60.86 39.09 47.25 47.95
"186" "Baseline_44158" "G(FEDCBA)" "11_23_20" 44158 84 1.2 13.9 12.7 50 7.51 0.11423 0.11764 6.82e-05 "12.65" 12.94 12.42 53.8 61.74 61.35 41.15 48.8 48.93
"187" "Baseline_44159" "G(FEDCBA)" "11_24_20" 44159 85 1.2 NA NA NA NA NA NA NA NA NA NA NA NA NA NA NA NA
"188" "Baseline_44160" "G(FEDCBA)" "11_25_20" 44160 86 1.2 NA NA NA NA NA NA NA NA NA NA NA NA NA NA NA NA
"189" "Bear_Creek_44067" "A" "8_24_20" 44067 -7 1.2 NA NA NA NA NA NA NA NA NA NA NA NA NA NA NA NA
"190" "Bear_Creek_44068" "A" "8_25_20" 44068 -6 1.2 NA NA NA NA NA NA NA NA NA NA NA NA NA NA NA NA
"191" "Bear_Creek_44069" "A" "8_26_20" 44069 -5 1.2 NA NA NA NA NA NA NA NA NA NA NA NA NA NA NA NA
"192" "Bear_Creek_44070" "A" "8_27_20" 44070 -4 1.2 NA NA NA NA NA NA NA NA NA NA NA NA NA NA NA NA
"193" "Bear_Creek_44071" "A" "8_28_20" 44071 -3 1.2 NA NA NA NA NA NA NA NA NA NA NA NA NA NA NA NA
"194" "Bear_Creek_44072" "A" "8_29_20" 44072 -2 1.2 NA NA NA NA NA NA NA NA NA NA NA NA NA NA NA NA
"195" "Bear_Creek_44073" "A" "8_30_20" 44073 -1 1.2 NA NA NA NA NA NA NA NA NA NA NA NA NA NA NA NA
"196" "Bear_Creek_44074" "A" "8_31_20" 44074 0 1.2 NA NA NA NA NA NA NA NA NA NA NA NA NA NA NA NA
"197" "Bear_Creek_44075" "A" "9_1_20" 44075 1 1.2 NA NA NA NA NA NA NA NA NA NA NA NA NA NA NA NA
"198" "Bear_Creek_44076" "A" "9_2_20" 44076 2 1.2 NA NA NA NA NA NA NA NA NA NA NA NA NA NA NA NA
"199" "Bear_Creek_44077" "A" "9_3_20" 44077 3 1.2 NA NA NA NA NA NA NA NA NA NA NA NA NA NA NA NA
"200" "Bear_Creek_44078" "A" "9_4_20" 44078 4 1.2 NA NA NA NA NA NA NA NA NA NA NA NA NA NA NA NA
"201" "Bear_Creek_44079" "A" "9_5_20" 44079 5 1.2 NA NA NA NA NA NA NA NA NA NA NA NA NA NA NA NA
"202" "Bear_Creek_44080" "A" "9_6_20" 44080 6 1.2 NA NA NA NA NA NA NA NA NA NA NA NA NA NA NA NA
"203" "Bear_Creek_44081" "A" "9_7_20" 44081 7 1.2 NA NA NA NA NA NA NA NA NA NA NA NA NA NA NA NA
"204" "Bear_Creek_44082" "A" "9_8_20" 44082 8 1.2 NA NA NA NA NA NA NA NA NA NA NA NA NA NA NA NA
"205" "Bear_Creek_44083" "A" "9_9_20" 44083 9 1.2 NA NA NA NA NA NA NA NA NA NA NA NA NA NA NA NA
"206" "Bear_Creek_44084" "A" "9_10_20" 44084 10 1.2 NA NA NA NA NA NA NA NA NA NA NA NA NA NA NA NA
"207" "Bear_Creek_44085" "A" "9_11_20" 44085 11 1.2 NA NA NA NA NA NA NA NA NA NA NA NA NA NA NA NA
"208" "Bear_Creek_44086" "A" "9_12_20" 44086 12 1.2 NA NA NA NA NA NA NA NA NA NA NA NA NA NA NA NA
"209" "Bear_Creek_44087" "A" "9_13_20" 44087 13 1.2 NA NA NA NA NA NA NA NA NA NA NA NA NA NA NA NA
"210" "Bear_Creek_44088" "A" "9_14_20" 44088 14 1.2 NA NA NA NA NA NA NA NA NA NA NA NA NA NA NA NA
"211" "Bear_Creek_44089" "A" "9_15_20" 44089 15 1.2 NA NA NA NA NA NA NA NA NA NA NA NA NA NA NA NA
"212" "Bear_Creek_44090" "A" "9_16_20" 44090 16 1.2 NA NA NA NA NA NA NA NA NA NA NA NA NA NA NA NA
"213" "Bear_Creek_44091" "A" "9_17_20" 44091 17 1.2 NA NA NA NA NA NA NA NA NA NA NA NA NA NA NA NA
"214" "Bear_Creek_44092" "A" "9_18_20" 44092 18 1.2 NA NA NA NA NA NA NA NA NA NA NA NA NA NA NA NA
"215" "Bear_Creek_44093" "A" "9_19_20" 44093 19 1.2 NA NA NA NA NA NA NA NA NA NA NA NA NA NA NA NA
"216" "Bear_Creek_44094" "A" "9_20_20" 44094 20 1.2 NA NA NA NA NA NA NA NA NA NA NA NA NA NA NA NA
"217" "Bear_Creek_44095" "A" "9_21_20" 44095 21 1.2 NA NA NA NA NA NA NA NA NA NA NA NA NA NA NA NA
"218" "Bear_Creek_44096" "A" "9_22_20" 44096 22 1.2 NA NA NA NA NA NA NA NA NA NA NA NA NA NA NA NA
"219" "Bear_Creek_44097" "A" "9_23_20" 44097 23 1.2 NA NA NA NA NA NA NA NA NA NA NA NA NA NA NA NA
"220" "Bear_Creek_44098" "A" "9_24_20" 44098 24 1.2 NA NA NA NA NA NA NA NA NA NA NA NA NA NA NA NA
"221" "Bear_Creek_44099" "A" "9_25_20" 44099 25 1.2 NA NA NA NA NA NA NA NA NA NA NA NA NA NA NA NA
"222" "Bear_Creek_44100" "A" "9_26_20" 44100 26 1.2 NA NA NA NA NA NA NA NA NA NA NA NA NA NA NA NA
"223" "Bear_Creek_44101" "A" "9_27_20" 44101 27 1.2 NA NA NA NA NA NA NA NA NA NA NA NA NA NA NA NA
"224" "Bear_Creek_44102" "A" "9_28_20" 44102 28 1.2 NA NA NA NA NA NA NA NA NA NA NA NA NA NA NA NA
"225" "Bear_Creek_44103" "A" "9_29_20" 44103 29 1.2 NA NA NA NA NA NA NA NA NA NA NA NA NA NA NA NA
"226" "Bear_Creek_44104" "A" "9_30_20" 44104 30 1.2 NA NA NA NA NA NA NA NA NA NA NA NA NA NA NA NA
"227" "Bear_Creek_44105" "A" "10_1_20" 44105 31 1.2 NA NA NA NA NA NA NA NA NA NA NA NA NA NA NA NA
"228" "Bear_Creek_44106" "A" "10_2_20" 44106 32 1.2 NA NA NA NA NA NA NA NA NA NA NA NA NA NA NA NA
"229" "Bear_Creek_44107" "A" "10_3_20" 44107 33 1.2 NA NA NA NA NA NA NA NA NA NA NA NA NA NA NA NA
"230" "Bear_Creek_44108" "A" "10_4_20" 44108 34 1.2 NA NA NA NA NA NA NA NA NA NA NA NA NA NA NA NA
"231" "Bear_Creek_44109" "A" "10_5_20" 44109 35 1.2 NA NA NA NA NA NA NA NA NA NA NA NA NA NA NA NA
"232" "Bear_Creek_44110" "A" "10_6_20" 44110 36 1.2 NA NA NA NA NA NA NA NA NA NA NA NA NA NA NA NA
"233" "Bear_Creek_44111" "A" "10_7_20" 44111 37 1.2 NA NA NA NA NA NA NA NA NA NA NA NA NA NA NA NA
"234" "Bear_Creek_44112" "A" "10_8_20" 44112 38 1.2 NA NA NA NA NA NA NA NA NA NA NA NA NA NA NA NA
"235" "Bear_Creek_44113" "A" "10_9_20" 44113 39 1.2 NA NA NA NA NA NA NA NA NA NA NA NA NA NA NA NA
"236" "Bear_Creek_44114" "A" "10_10_20" 44114 40 1.2 NA NA NA NA NA NA NA NA NA NA NA NA NA NA NA NA
"237" "Bear_Creek_44115" "A" "10_11_20" 44115 41 1.2 NA NA NA NA NA NA NA NA NA NA NA NA NA NA NA NA
"238" "Bear_Creek_44116" "A" "10_12_20" 44116 42 1.2 NA NA NA NA NA NA NA NA NA NA NA NA NA NA NA NA
"239" "Bear_Creek_44117" "A" "10_13_20" 44117 43 1.2 NA NA NA NA NA NA NA NA NA NA NA NA NA NA NA NA
"240" "Bear_Creek_44118" "A" "10_14_20" 44118 44 1.2 NA NA NA NA NA NA NA NA NA NA NA NA NA NA NA NA
"241" "Bear_Creek_44119" "A" "10_15_20" 44119 45 1.2 NA NA NA NA NA NA NA NA NA NA NA NA NA NA NA NA
"242" "Bear_Creek_44120" "A" "10_16_20" 44120 46 1.2 NA NA NA NA NA NA NA NA NA NA NA NA NA NA NA NA
"243" "Bear_Creek_44121" "A" "10_17_20" 44121 47 1.2 NA NA NA NA NA NA NA NA NA NA NA NA NA NA NA NA
"244" "Bear_Creek_44122" "A" "10_18_20" 44122 48 1.2 NA NA NA NA NA NA NA NA NA NA NA NA NA NA NA NA
"245" "Bear_Creek_44123" "A" "10_19_20" 44123 49 1.2 NA NA NA NA NA NA NA NA NA NA NA NA NA NA NA NA
"246" "Bear_Creek_44124" "A" "10_20_20" 44124 50 1.2 NA NA NA NA NA NA NA NA NA NA NA NA NA NA NA NA
"247" "Bear_Creek_44125" "A" "10_21_20" 44125 51 1.2 NA NA NA NA NA NA NA NA NA NA NA NA NA NA NA NA
"248" "Bear_Creek_44126" "A" "10_22_20" 44126 52 1.2 NA NA NA NA NA NA NA NA NA NA NA NA NA NA NA NA
"249" "Bear_Creek_44127" "A" "10_23_20" 44127 53 1.2 NA NA NA NA NA NA NA NA NA NA NA NA NA NA NA NA
"250" "Bear_Creek_44128" "A" "10_24_20" 44128 54 1.2 NA NA NA NA NA NA NA NA NA NA NA NA NA NA NA NA
"251" "Bear_Creek_44129" "A" "10_25_20" 44129 55 1.2 NA NA NA NA NA NA NA NA NA NA NA NA NA NA NA NA
"252" "Bear_Creek_44130" "A" "10_26_20" 44130 56 1.2 NA NA NA NA NA NA NA NA NA NA NA NA NA NA NA NA
"253" "Bear_Creek_44131" "A" "10_27_20" 44131 57 1.2 NA NA NA NA NA NA NA NA NA NA NA NA NA NA NA NA
"254" "Bear_Creek_44132" "A" "10_28_20" 44132 58 1.2 NA NA NA NA NA NA NA NA NA NA NA NA NA NA NA NA
"255" "Bear_Creek_44133" "A" "10_29_20" 44133 59 1.2 NA NA NA NA NA NA NA NA NA NA NA NA NA NA NA NA
"256" "Bear_Creek_44134" "A" "10_30_20" 44134 60 1.2 NA NA NA NA NA NA NA NA NA NA NA NA NA NA NA NA
"257" "Bear_Creek_44135" "A" "10_31_20" 44135 61 1.2 NA NA NA NA NA NA NA NA NA NA NA NA NA NA NA NA
"258" "Bear_Creek_44136" "A" "11_1_20" 44136 62 1.2 9.9 8.7 50 8.29 0.11633 0.1175 2.34e-05 "12.58" 12.48 12.29 52.97 61.71 61.51 40.39 49.23 49.22
"259" "Bear_Creek_44137" "A" "11_2_20" 44137 63 1.2 13.7 12.5 50 8.38 0.1157 0.1184 5.4e-05 "12.56" 12.5 12.52 51.1 61.04 61.51 38.54 48.54 48.99
"260" "Bear_Creek_44138" "A" "11_3_20" 44138 64 1.2 12.5 11.3 49 8.55 0.1164 0.11888 5.06e-05 "12.5" 12.55 12.56 50.15 59.79 61.15 37.65 47.24 48.59
"261" "Bear_Creek_44139" "A" "11_4_20" 44139 65 1.2 10.9 9.7 50 8.69 0.11513 0.11827 6.28e-05 "12.5" 12.45 12.64 50.34 61.32 60.9 37.84 48.87 48.26
"262" "Bear_Creek_44140" "A" "11_5_20" 44140 66 1.2 11.1 9.9 50 8.59 0.11422 0.11898 9.52e-05 "12.6" 12.54 12.52 53.79 58.66 59.42 41.19 46.12 46.9
"263" "Bear_Creek_44141" "A" "11_6_20" 44141 67 1.2 6.2 5 50 8.8 0.1149 0.11918 8.56e-05 "12.87" 12.53 12.92 51.03 61.06 58.8 38.16 48.53 45.88
"264" "Bear_Creek_44142" "A" "11_7_20" 44142 68 1.2 13.1 11.9 50 8.94 0.11428 0.11708 5.6e-05 "12.42" 12.46 12.53 56.76 60.56 59.32 44.34 48.1 46.79
"265" "Bear_Creek_44143" "A" "11_8_20" 44143 69 1.2 6.3 5.1 59 8.61 0.11541 0.12015 8.03e-05 "12.44" 12.49 12.44 51.57 62.15 62.33 39.13 49.66 49.89
"266" "Bear_Creek_44144" "A" "11_9_20" 44144 70 1.2 11.8 10.6 50 7.91 0.11492 0.11737 4.9e-05 "12.46" 12.51 12.56 61.45 60.55 62.05 48.99 48.04 49.49
"267" "Bear_Creek_44145" "A" "11_10_20" 44145 71 1.2 10.1 8.9 50 8.01 0.11621 0.1171 1.78e-05 "12.57" 12.76 12.37 51.16 60.6 60.79 38.59 47.84 48.42
"268" "Bear_Creek_44146" "A" "11_11_20" 44146 72 1.2 9.6 8.4 50 8.24 0.11502 0.11688 3.72e-05 "12.55" 12.52 12.5 58.78 60.09 58.89 46.23 47.57 46.39
"269" "Bear_Creek_44147" "A" "11_12_20" 44147 73 1.2 11.2 10 50 8.23 0.11605 0.11812 4.14e-05 "12.43" 12.5 12.47 49.65 61.01 59.99 37.22 48.51 47.52
"270" "Bear_Creek_44148" "A" "11_13_20" 44148 74 1.2 13.3 12.1 49 7.77 0.11535 0.11745 4.29e-05 "12.59" 12.55 12.63 53.98 60.33 59.3 41.39 47.78 46.67
"271" "Bear_Creek_44149" "A" "11_14_20" 44149 75 1.2 10.1 8.9 50 7.92 0.11566 0.1173 3.28e-05 "12.97" 12.79 12.97 50.73 61.28 60.69 37.76 48.49 47.72
"272" "Bear_Creek_44150" "A" "11_15_20" 44150 76 1.2 11.5 10.3 50 7.59 0.11702 0.1171 1.6e-06 "12.55" 12.46 12.37 61.75 61.71 62.59 49.2 49.25 50.22
"273" "Bear_Creek_44151" "A" "11_16_20" 44151 77 1.2 9.8 8.6 50 7.31 0.11552 0.1173 3.56e-05 "12.54" 13.05 12.51 50.55 60.79 61.44 38.01 47.74 48.93
"274" "Bear_Creek_44152" "A" "11_17_20" 44152 78 1.2 9.1 7.9 50 8.25 0.11429 0.11713 5.68e-05 "12.46" 13.02 12.9 55.26 59.49 59.29 42.8 46.47 46.39
"275" "Bear_Creek_44153" "A" "11_18_20" 44153 79 1.2 13.1 11.9 50 8.65 0.1159 0.1184 5e-05 "12.61" 12.58 12.78 51.72 60.97 60.98 39.11 48.39 48.2
"276" "Bear_Creek_44154" "A" "11_19_20" 44154 80 1.2 8.8 7.6 47.5 8.3 0.11553 0.11891 0.000407229 "12.6" 12.51 12.94 54.67 59.07 58.96 42.07 46.56 46.02
"277" "Bear_Creek_44155" "A" "11_20_20" 44155 81 1.2 14.2 13 50 8.78 0.11609 0.11849 4.8e-05 "12.9" 12.54 12.54 51.2 61.42 61.32 38.3 48.88 48.78
"278" "Bear_Creek_44156" "A" "11_21_20" 44156 82 1.2 10.4 9.2 49 8.47 0.11649 0.11835 3.8e-05 "12.41" 12.54 12.52 56.8 62.8 58.86 44.39 50.26 46.34
"279" "Bear_Creek_44157" "A" "11_22_20" 44157 83 1.2 10.2 9 50 8.7 0.1155 0.11792 4.84e-05 "12.59" 12.43 12.98 51.76 61.14 60.91 39.17 48.71 47.93
"280" "Bear_Creek_44158" "A" "11_23_20" 44158 84 1.2 10.6 9.4 50 8.93 0.11467 0.11679 4.24e-05 "12.54" 12.51 12.53 52.95 61.85 62.02 40.41 49.34 49.49
"281" "Bear_Creek_44159" "A" "11_24_20" 44159 85 1.2 NA NA NA NA NA NA NA NA NA NA NA NA NA NA NA NA
"282" "Bear_Creek_44160" "A" "11_25_20" 44160 86 1.2 NA NA NA NA NA NA NA NA NA NA NA NA NA NA NA NA
"283" "Brackett_&_Aden_44067" "O" "8_24_20" 44067 -7 1.2 NA NA NA NA NA NA NA NA NA NA NA NA NA NA NA NA
"284" "Brackett_&_Aden_44068" "O" "8_25_20" 44068 -6 1.2 NA NA NA NA NA NA NA NA NA NA NA NA NA NA NA NA
"285" "Brackett_&_Aden_44069" "O" "8_26_20" 44069 -5 1.2 NA NA NA NA NA NA NA NA NA NA NA NA NA NA NA NA
"286" "Brackett_&_Aden_44070" "O" "8_27_20" 44070 -4 1.2 NA NA NA NA NA NA NA NA NA NA NA NA NA NA NA NA
"287" "Brackett_&_Aden_44071" "O" "8_28_20" 44071 -3 1.2 NA NA NA NA NA NA NA NA NA NA NA NA NA NA NA NA
"288" "Brackett_&_Aden_44072" "O" "8_29_20" 44072 -2 1.2 NA NA NA NA NA NA NA NA NA NA NA NA NA NA NA NA
"289" "Brackett_&_Aden_44073" "O" "8_30_20" 44073 -1 1.2 NA NA 50 7.97 0.11571 0.11795 4.48e-05 "12.43" 12.51 12.42 50.98 60.75 61.59 38.55 48.24 49.17
"290" "Brackett_&_Aden_44074" "O" "8_31_20" 44074 0 1.2 NA NA 50 7.63 0.1145 0.1186 8.2e-05 "12.55" 12.5 12.57 60.86 66.13 62.67 48.31 53.63 50.1
"291" "Brackett_&_Aden_44075" "O" "9_1_20" 44075 1 1.2 5.6 4.4 50 7.88 0.11589 0.1198 7.82e-05 "12.49" 12.77 12.47 52.56 61.04 61.59 40.07 48.27 49.12
"292" "Brackett_&_Aden_44076" "O" "9_2_20" 44076 2 1.2 5.5 4.3 50 9.06 0.11517 0.11822 6.1e-05 "12.55" 12.52 12.53 52.25 62.05 65.64 39.7 49.53 53.11
"293" "Brackett_&_Aden_44077" "O" "9_3_20" 44077 3 1.2 7.1 5.9 50 8.87 0.11619 0.1213 0.0001022 "12.56" 12.52 12.55 51.19 60.62 61.16 38.63 48.1 48.61
"294" "Brackett_&_Aden_44078" "O" "9_4_20" 44078 4 1.2 6.9 5.7 50 8.57 0.1148 0.11876 7.92e-05 "12.44" 12.55 12.39 55.63 58.93 62.6 43.19 46.38 50.21
"295" "Brackett_&_Aden_44079" "O" "9_5_20" 44079 5 1.2 6.3 5.1 50 8.58 0.11605 0.1213 0.000105 "12.55" 12.53 12.49 51.5 59.83 60.68 38.95 47.3 48.19
"296" "Brackett_&_Aden_44080" "O" "9_6_20" 44080 6 1.2 7.1 5.9 50 7.65 0.1158 0.11841 5.22e-05 "12.59" 12.58 12.58 53.54 62.51 62.48 40.95 49.93 49.9
"297" "Brackett_&_Aden_44081" "O" "9_7_20" 44081 7 1.2 4.6 3.4 50 8.21 0.11455 0.1185 7.9e-05 "12.55" NA NA 50.47 NA 61.99 37.92 NA NA
"298" "Brackett_&_Aden_44082" "O" "9_8_20" 44082 8 1.2 6 4.8 50 8.87 0.1161 0.1192 6.2e-05 "12.89" 12.51 12.21 57.73 62.96 61.45 44.84 50.45 49.24
"299" "Brackett_&_Aden_44083" "O" "9_9_20" 44083 9 1.2 NA NA NA NA NA NA NA NA NA NA NA NA NA NA NA NA
"300" "Brackett_&_Aden_44084" "O" "9_10_20" 44084 10 1.2 6.2 5 50 8.3 0.1167 0.11836 3.32e-05 "12.79" 12.74 12.94 53.65 65.13 61.51 40.86 52.39 48.57
"301" "Brackett_&_Aden_44085" "O" "9_11_20" 44085 11 1.2 5.7 4.5 50 8.52 0.116 0.1188 5.6e-05 "13" 12.91 12.9 50.58 59.64 29.18 37.58 46.73 16.28
"302" "Brackett_&_Aden_44086" "O" "9_12_20" 44086 12 1.2 5.5 4.3 50 8.72 0.1157 0.1181 4.8e-05 "12.84" 13.04 12.85 50.66 65.12 66.2 37.82 52.08 53.35
"303" "Brackett_&_Aden_44087" "O" "9_13_20" 44087 13 1.2 7 5.8 50 8.4 0.1172 0.1189 3.4e-05 "12.86" 12.73 12.95 60.32 65.77 61.7 47.46 53.04 48.75
"304" "Brackett_&_Aden_44088" "O" "9_14_20" 44088 14 1.2 7.3 6.1 50 7.3 0.1143 0.11666 4.72e-05 "12.73" 12.96 12.85 52.99 61.94 63.04 40.26 48.98 50.19
"305" "Brackett_&_Aden_44089" "O" "9_15_20" 44089 15 1.2 7 5.8 50 8.6 0.11503 0.11792 5.78e-05 "12.8" 12.75 12.47 50.76 60.28 60.82 37.96 47.53 48.35
"306" "Brackett_&_Aden_44090" "O" "9_16_20" 44090 16 1.2 10.1 8.9 50 8.97 0.11525 0.11655 2.6e-05 "12.51" 12.68 12.4 50.91 60.34 60.64 38.4 47.66 48.24
"307" "Brackett_&_Aden_44091" "O" "9_17_20" 44091 17 1.2 7.4 6.2 50 9.11 0.11622 0.119 5.56e-05 "12.48" 12.51 12.44 50.9 61.07 60.88 38.42 48.56 48.44
"308" "Brackett_&_Aden_44092" "O" "9_18_20" 44092 18 1.2 8.9 7.7 50 8.67 0.1152 0.11952 8.64e-05 "12.41" 12.7 12.47 58.49 63.82 64.85 46.08 51.12 52.38
"309" "Brackett_&_Aden_44093" "O" "9_19_20" 44093 19 1.2 6.1 4.9 50 8.76 0.11707 0.1191 4.06e-05 "12.5" 12.48 12.76 51.51 61.49 60.74 39.01 49.01 47.98
"310" "Brackett_&_Aden_44094" "O" "9_20_20" 44094 20 1.2 6.1 4.9 50 8.55 0.1145 0.11837 7.74e-05 "12.48" 12.71 12.8 56.85 62.05 65.18 44.37 49.34 52.38
"311" "Brackett_&_Aden_44095" "O" "9_21_20" 44095 21 1.2 8.6 7.4 50 7.9 0.11504 0.1176 5.12e-05 "12.41" 12.45 12.31 51.26 60.43 61.17 38.85 47.98 48.86
"312" "Brackett_&_Aden_44096" "O" "9_22_20" 44096 22 1.2 7.8 6.6 50 8.53 0.1152 0.11693 3.46e-05 "12.39" 12.92 12.42 60.14 62.33 65.67 47.75 49.41 53.25
"313" "Brackett_&_Aden_44097" "O" "9_23_20" 44097 23 1.2 2.7 1.5 50 8.71 0.11523 0.1201 9.74e-05 "12.43" 12.49 12.85 51.46 61.79 60.99 39.03 49.3 48.14
"314" "Brackett_&_Aden_44098" "O" "9_24_20" 44098 24 1.2 2.8 1.6 50 8.27 0.1157 0.1191 6.8e-05 "12.5" 12.42 12.5 45.57 62.8 62.6 33.07 50.38 50.1
"315" "Brackett_&_Aden_44099" "O" "9_25_20" 44099 25 1.2 5.3 4.1 50 8.54 0.11507 0.1184 6.66e-05 "12.47" 12.42 12.42 51.29 61.63 59.81 38.82 49.21 47.39
"316" "Brackett_&_Aden_44100" "O" "9_26_20" 44100 26 1.2 3.9 2.7 50 NA 0.1152 0.11805 5.7e-05 "12.51" 12.43 12.44 54.56 62.71 64.33 42.05 50.28 51.89
"317" "Brackett_&_Aden_44101" "O" "9_27_20" 44101 27 1.2 2.9 1.7 50 6.6 0.11578 0.1186 5.64e-05 "12.52" 12.52 12.36 51.37 60.62 61.01 38.85 48.1 48.65
"318" "Brackett_&_Aden_44102" "O" "9_28_20" 44102 28 1.2 3.2 2 50 8.35 0.1154 0.11715 3.5e-05 "12.41" 12.43 12.47 67.5 62.44 65.43 55.09 50.01 52.96
"319" "Brackett_&_Aden_44103" "O" "9_29_20" 44103 29 1.2 7.2 6 50 6.76 0.11598 0.1181 4.24e-05 "12.46" 12.41 12.94 51.25 60.83 60.45 38.79 48.42 47.51
"320" "Brackett_&_Aden_44104" "O" "9_30_20" 44104 30 1.2 2 0.8 50 7.12 0.1162 0.1192 6e-05 "12.53" 12.5 12.84 62.56 64.05 62.73 50.03 51.55 49.89
"321" "Brackett_&_Aden_44105" "O" "10_1_20" 44105 31 1.2 3.5 2.3 50 7.79 0.11587 0.1186 5.46e-05 "12.92" 12.87 12.87 50.63 60.92 59.41 37.71 48.05 46.54
"322" "Brackett_&_Aden_44106" "O" "10_2_20" 44106 32 1.2 4.1 2.9 50 7.7 0.1155 0.11795 4.9e-05 "13" 12.74 12.8 56.39 62.33 60.65 43.39 49.59 47.85
"323" "Brackett_&_Aden_44107" "O" "10_3_20" 44107 33 1.2 4.7 3.5 50 7.71 0.11594 0.11862 5.36e-05 "12.93" 12.94 12.81 51.14 61.01 59.88 38.21 48.07 47.07
"324" "Brackett_&_Aden_44108" "O" "10_4_20" 44108 34 1.2 NA NA NA NA NA NA NA NA NA NA NA NA NA NA NA NA
"325" "Brackett_&_Aden_44109" "O" "10_5_20" 44109 35 1.2 NA NA NA NA NA NA NA NA NA NA NA NA NA NA NA NA
"326" "Brackett_&_Aden_44110" "O" "10_6_20" 44110 36 1.2 3.6 2.4 50 7.4 0.11579 0.11829 5e-05 "12.75" 12.87 12.96 63.62 62.05 64.5 50.87 49.18 51.54
"327" "Brackett_&_Aden_44111" "O" "10_7_20" 44111 37 1.2 5.2 4 50 7.45 0.11581 0.1173 2.98e-05 "12.85" 12.84 12.9 51.03 60.89 59.91 38.18 48.05 47.01
"328" "Brackett_&_Aden_44112" "O" "10_8_20" 44112 38 1.2 3.6 2.4 50 8.23 0.1141 0.11668 5.16e-05 "12.77" 12.9 12.98 51.99 60.84 50.78 39.22 47.94 37.8
"329" "Brackett_&_Aden_44113" "O" "10_9_20" 44113 39 1.2 6 4.8 50 8.22 0.11553 0.1171 3.14e-05 "13.01" 12.93 12.96 49.54 60.74 60.61 36.53 47.81 47.65
"330" "Brackett_&_Aden_44114" "O" "10_10_20" 44114 40 1.2 5 3.8 50 8.38 0.1141 0.11805 7.9e-05 "12.87" 13.1 12.78 61.89 62.4 63.6 49.02 49.3 50.82
"331" "Brackett_&_Aden_44115" "O" "10_11_20" 44115 41 1.2 3.6 2.4 50 7.65 0.11506 0.1181 6.08e-05 "12.82" 12.88 12.83 50.96 60.86 60.81 38.14 47.98 47.98
"332" "Brackett_&_Aden_44116" "O" "10_12_20" 44116 42 1.2 4.7 3.5 50 7.58 0.115 0.11724 4.48e-05 "12.92" 12.75 12.8 54.36 65.56 63.11 41.44 52.81 50.31
"333" "Brackett_&_Aden_44117" "O" "10_13_20" 44117 43 1.2 5.1 3.9 50 7.61 0.11682 0.1198 5.96e-05 "12.89" 12.97 12.72 51.26 61.4 61.18 38.37 48.43 48.46
"334" "Brackett_&_Aden_44118" "O" "10_14_20" 44118 44 1.2 4.9 3.7 50 8.1 0.1154 0.11837 5.94e-05 "12.91" 13 12.88 59.39 63.86 62.3 46.48 50.86 49.42
"335" "Brackett_&_Aden_44119" "O" "10_15_20" 44119 45 1.2 5.2 4 50 8.04 0.11617 0.1189 5.46e-05 "13.09" 12.81 12.99 51.62 60.03 61.48 38.53 47.22 48.49
"336" "Brackett_&_Aden_44120" "O" "10_16_20" 44120 46 1.2 3.2 2 50 8.13 0.1148 0.1203 0.00011 "12.78" 12.99 13.02 60.65 61.1 60.48 47.87 48.11 47.46
"337" "Brackett_&_Aden_44121" "O" "10_17_20" 44121 47 1.2 5.1 3.9 50 8.09 0.1156 0.11793 4.66e-05 "12.97" 12.95 12.76 56.96 65.1 63.54 43.99 52.15 50.78
"338" "Brackett_&_Aden_44122" "O" "10_18_20" 44122 48 1.2 2.1 0.9 50 7.84 0.11528 0.11865 6.74e-05 "12.97" 12.7 12.79 50.51 61.21 60.17 37.54 48.51 47.38
"339" "Brackett_&_Aden_44123" "O" "10_19_20" 44123 49 1.2 6 4.8 50 8.04 0.1163 0.11827 3.94e-05 "12.86" 12.73 12.66 51.25 60.71 60.19 38.39 47.98 47.53
"340" "Brackett_&_Aden_44124" "O" "10_20_20" 44124 50 1.2 4 2.8 50 8.26 0.11511 0.11692 3.62e-05 "12.9" 12.98 12.8 50.32 60.46 60.1 37.42 47.48 47.3
"341" "Brackett_&_Aden_44125" "O" "10_21_20" 44125 51 1.2 3.6 2.4 50 8.46 0.11428 0.1163 4.04e-05 "13.07" 12.82 12.91 51 60.64 59.68 37.93 47.82 46.77
"342" "Brackett_&_Aden_44126" "O" "10_22_20" 44126 52 1.2 1.7 0.5 50 7.63 0.1147 0.12225 0.000151 "13" 12.77 12.93 47.07 60.3 60.68 34.07 47.53 47.75
"343" "Brackett_&_Aden_44127" "O" "10_23_20" 44127 53 1.2 2.8 1.6 50 7.49 0.11581 0.1173 2.98e-05 "12.6" 12.93 12.51 58.19 60.31 67.27 45.59 47.38 54.76
"344" "Brackett_&_Aden_44128" "O" "10_24_20" 44128 54 1.2 4 2.8 50 8.28 0.11529 0.11726 3.94e-05 "13.07" 12.94 12.88 64.75 62.78 65.51 51.68 49.84 52.63
"345" "Brackett_&_Aden_44129" "O" "10_25_20" 44129 55 1.2 2.4 1.2 50 7.51 0.11611 0.1181 3.98e-05 "12.95" 13 12.76 50.45 60.03 59.27 37.5 47.03 46.51
"346" "Brackett_&_Aden_44130" "O" "10_26_20" 44130 56 1.2 NA NA NA NA NA NA NA NA NA NA NA NA NA NA NA NA
"347" "Brackett_&_Aden_44131" "O" "10_27_20" 44131 57 1.2 NA NA NA NA NA NA NA NA NA NA NA NA NA NA NA NA
"348" "Brackett_&_Aden_44132" "O" "10_28_20" 44132 58 1.2 4.2 3 50 7.86 NA NA NA "13.05" 12.81 12.99 64.85 65.15 65.44 51.8 52.34 52.45
"349" "Brackett_&_Aden_44133" "O" "10_29_20" 44133 59 1.2 3.9 2.7 47 7.87 0.11513 0.1169 3.77e-05 "12.98" 12.97 13.03 50.31 58.07 58.26 37.33 45.1 45.23
"350" "Brackett_&_Aden_44134" "O" "10_30_20" 44134 60 1.2 2.2 1 46 7.84 0.1168 0.11832 3.3e-05 "12.45" 12.3 12.48 54.65 57.88 62.4 42.2 45.58 49.92
"351" "Brackett_&_Aden_44135" "O" "10_31_20" 44135 61 1.2 3.7 2.5 50 8.08 0.11684 0.11746 1.24e-05 "12.6" 12.63 12.44 51.53 60.44 60.97 38.93 47.81 48.53
"352" "Brackett_&_Aden_44136" "O" "11_1_20" 44136 62 1.2 3 1.8 50 7.69 0.11615 0.11703 1.76e-05 "12.98" 12.95 12.87 53.28 61.62 60.38 40.3 48.67 47.51
"353" "Brackett_&_Aden_44137" "O" "11_2_20" 44137 63 1.2 2.8 1.6 50 7.63 0.11607 0.1181 4.06e-05 "12.52" 12.47 12.54 50.28 61.39 61.5 37.76 48.92 48.96
"354" "Brackett_&_Aden_44138" "O" "11_3_20" 44138 64 1.2 2.8 1.6 51 7.81 0.1157 0.11797 4.45e-05 "12.48" 12.59 12.56 54.47 61.65 62.87 41.99 49.06 50.31
"355" "Brackett_&_Aden_44139" "O" "11_4_20" 44139 65 1.2 5.2 4 50 7.9 0.11497 0.11745 4.96e-05 "12.6" 12.38 12.41 51.97 61 59.61 39.37 48.62 47.2
"356" "Brackett_&_Aden_44140" "O" "11_5_20" 44140 66 1.2 2.7 1.5 50 8.13 0.11576 0.11877 6.02e-05 "12.58" 12.64 12.56 54.19 59.52 62.63 41.61 46.88 50.07
"357" "Brackett_&_Aden_44141" "O" "11_6_20" 44141 67 1.2 3.7 2.5 50 8.11 0.11427 0.11624 3.94e-05 "12.53" 12.62 12.51 49.46 61.27 61.23 36.93 48.65 48.72
"358" "Brackett_&_Aden_44142" "O" "11_7_20" 44142 68 1.2 2.5 1.3 50 8.08 0.11494 0.11739 4.9e-05 "12.54" 12.6 12.97 60 61.05 59.32 47.46 48.45 46.35
"359" "Brackett_&_Aden_44143" "O" "11_8_20" 44143 69 1.2 4.1 2.9 50 7.56 0.11514 0.11763 4.98e-05 "12.36" 12.91 12.56 50.75 61.07 59.62 38.39 48.16 47.06
"360" "Brackett_&_Aden_44144" "O" "11_9_20" 44144 70 1.2 3.3 2.1 50 7.85 0.11612 0.11915 6.06e-05 "12.42" 12.51 12.43 58.55 61.53 61.45 46.13 49.02 49.02
"361" "Brackett_&_Aden_44145" "O" "11_10_20" 44145 71 1.2 NA NA 50 8.12 0.11705 0.11803 1.96e-05 "12.45" 12.5 12.64 51.05 60.91 61.27 38.6 48.41 48.63
"362" "Brackett_&_Aden_44146" "O" "11_11_20" 44146 72 1.2 3.6 2.4 50 8.19 0.11499 0.11843 6.88e-05 "12.43" 12.37 12.6 63.7 61.94 61.06 51.27 49.57 48.46
"363" "Brackett_&_Aden_44147" "O" "11_12_20" 44147 73 1.2 3.6 2.4 50 7.87 0.1161 0.11801 3.82e-05 "12.38" 12.54 12.48 49.32 61.75 61.51 36.94 49.21 49.03
"364" "Brackett_&_Aden_44148" "O" "11_13_20" 44148 74 1.2 2.4 1.2 47.5 7.94 0.11592 0.1173 2.91e-05 "12.5" 12.87 12.9 60.13 58.92 56.94 47.63 46.05 44.04
"365" "Brackett_&_Aden_44149" "O" "11_14_20" 44149 75 1.2 4.9 3.7 50 8.59 0.11524 0.11721 3.94e-05 "12.76" 12.94 12.81 51.29 59.95 60.37 38.53 47.01 47.56
"366" "Brackett_&_Aden_44150" "O" "11_15_20" 44150 76 1.2 2.1 0.9 50 8.1 0.116 0.1389 0.000458 "12.43" 12.5 12.4 52.78 62.12 58.87 40.35 49.62 46.47
"367" "Brackett_&_Aden_44151" "O" "11_16_20" 44151 77 1.2 2.8 1.6 50 8.18 0.11483 0.11757 5.48e-05 "12.44" 12.4 12.47 50 59.89 60.17 37.56 47.49 47.7
"368" "Brackett_&_Aden_44152" "O" "11_17_20" 44152 78 1.2 3.2 2 50 8.12 0.11462 0.1168 4.36e-05 "12.31" 12.41 12.52 55.26 59.49 59.28 42.95 47.08 46.76
"369" "Brackett_&_Aden_44153" "O" "11_18_20" 44153 79 1.2 1.9 0.7 50 7.88 0.11571 0.11829 5.16e-05 "12.44" 2.53 12.55 50.21 60.86 60.28 37.77 58.33 47.73
"370" "Brackett_&_Aden_44154" "O" "11_19_20" 44154 80 1.2 2.7 1.5 50 8.12 0.11534 0.11704 3.4e-05 "12.46" 12.59 12.64 54.46 61.09 61.16 42 48.5 48.52
"371" "Brackett_&_Aden_44155" "O" "11_20_20" 44155 81 1.2 3.9 2.7 50 8.38 0.11685 0.1184 3.1e-05 "12.53" 12.39 12.8 49.94 60.61 61.21 37.41 48.22 48.41
"372" "Brackett_&_Aden_44156" "O" "11_21_20" 44156 82 1.2 2.5 1.3 51 8.19 0.11609 0.11701 1.8e-05 "12.53" 12.59 12.52 56.8 62.8 58.86 44.27 50.21 46.34
"373" "Brackett_&_Aden_44157" "O" "11_22_20" 44157 83 1.2 2.7 1.5 50 7.61 0.1141 0.1151 2e-05 "12.49" 12.36 12.54 48.86 60.38 58.28 36.37 48.02 45.74
"374" "Brackett_&_Aden_44158" "O" "11_23_20" 44158 84 1.2 1.9 0.7 49 7.91 0.11451 0.11664 4.35e-05 "12.51" 12.42 12.51 51.53 59.81 59.53 39.02 47.39 47.02
"375" "Brackett_&_Aden_44159" "O" "11_24_20" 44159 85 1.2 NA NA NA NA NA NA NA NA NA NA NA NA NA NA NA NA
"376" "Brackett_&_Aden_44160" "O" "11_25_20" 44160 86 1.2 NA NA NA NA NA NA NA NA NA NA NA NA NA NA NA NA
"377" "Cheyenne_Arapahoe_44067" "M" "8_24_20" 44067 -7 1.2 NA NA NA NA NA NA NA NA NA NA NA NA NA NA NA NA
"378" "Cheyenne_Arapahoe_44068" "M" "8_25_20" 44068 -6 1.2 NA NA NA NA NA NA NA NA NA NA NA NA NA NA NA NA
"379" "Cheyenne_Arapahoe_44069" "M" "8_26_20" 44069 -5 1.2 NA NA NA NA NA NA NA NA NA NA NA NA NA NA NA NA
"380" "Cheyenne_Arapahoe_44070" "M" "8_27_20" 44070 -4 1.2 NA NA NA NA NA NA NA NA NA NA NA NA NA NA NA NA
"381" "Cheyenne_Arapahoe_44071" "M" "8_28_20" 44071 -3 1.2 NA NA NA NA NA NA NA NA NA NA NA NA NA NA NA NA
"382" "Cheyenne_Arapahoe_44072" "M" "8_29_20" 44072 -2 1.2 NA NA NA NA NA NA NA NA NA NA NA NA NA NA NA NA
"383" "Cheyenne_Arapahoe_44073" "M" "8_30_20" 44073 -1 1.2 NA NA NA NA NA NA NA NA NA NA NA NA NA NA NA NA
"384" "Cheyenne_Arapahoe_44074" "M" "8_31_20" 44074 0 1.2 NA NA 50 8.94 NA 0.11894 NA "12.5" 12.56 12.45 54.22 67.5 62.06 41.72 54.94 49.61
"385" "Cheyenne_Arapahoe_44075" "M" "9_1_20" 44075 1 1.2 15.4 14.2 50 9.12 0.1149 0.11923 8.66e-05 "12.52" 12.36 12.64 51.73 61.06 62.09 39.21 48.7 49.45
"386" "Cheyenne_Arapahoe_44076" "M" "9_2_20" 44076 2 1.2 11.8 10.6 50 9.01 0.11588 0.12175 0.0001174 "12.52" 12.51 12.56 53.02 60.91 65.29 40.5 48.4 52.73
"387" "Cheyenne_Arapahoe_44077" "M" "9_3_20" 44077 3 1.2 13.1 11.9 50 9.33 0.11544 0.12353 0.0001618 "12.39" 12.46 12.43 51.51 61.01 61.74 39.12 48.55 49.31
"388" "Cheyenne_Arapahoe_44078" "M" "9_4_20" 44078 4 1.2 2.1 0.9 50 8.9 0.1162 0.12179 0.0001118 "12.48" 12.88 12.55 54.07 66.13 65.85 41.59 53.25 53.3
"389" "Cheyenne_Arapahoe_44079" "M" "9_5_20" 44079 5 1.2 9.3 8.1 50 9.2 0.11571 0.1231 0.0001478 "12.86" 12.38 12.82 51.12 61.02 60.34 38.26 48.64 47.52
"390" "Cheyenne_Arapahoe_44080" "M" "9_6_20" 44080 6 1.2 6.8 5.6 50 8.51 0.1154 0.12297 0.0001514 "12.49" 12.52 12.56 57.47 61.11 61.67 44.98 48.59 49.11
"391" "Cheyenne_Arapahoe_44081" "M" "9_7_20" 44081 7 1.2 6.3 5.1 50 8.67 0.11632 0.1204 8.16e-05 "12.76" NA NA 51.07 NA 61.18 38.31 NA NA
"392" "Cheyenne_Arapahoe_44082" "M" "9_8_20" 44082 8 1.2 9 7.8 50 9.06 0.1165 0.12325 0.000135 "12.84" 12.48 12.97 53.25 62.65 62.17 40.41 50.17 49.2
"393" "Cheyenne_Arapahoe_44083" "M" "9_9_20" 44083 9 1.2 NA NA NA NA NA NA NA NA NA NA NA NA NA NA NA NA
"394" "Cheyenne_Arapahoe_44084" "M" "9_10_20" 44084 10 1.2 7.1 5.9 50 9 0.1153 0.12007 9.54e-05 "12.48" 12.54 12.51 53.16 62.97 64.31 40.68 50.43 51.8
"395" "Cheyenne_Arapahoe_44085" "M" "9_11_20" 44085 11 1.2 9.8 8.6 50 9.16 0.11594 0.1229 0.0001392 "13" 13 12.86 51.83 61.04 61.18 38.83 48.04 48.32
"396" "Cheyenne_Arapahoe_44086" "M" "9_12_20" 44086 12 1.2 5.3 4.1 50 9.01 0.116 0.131 3e-04 "12.53" 12.34 12.47 64.11 65.34 61.29 51.58 53 48.82
"397" "Cheyenne_Arapahoe_44087" "M" "9_13_20" 44087 13 1.2 9.5 8.3 50 9.2 0.1172 0.1198 5.2e-05 "12.53" 12.48 12.54 55.24 63.98 62.09 42.71 51.5 49.55
"398" "Cheyenne_Arapahoe_44088" "M" "9_14_20" 44088 14 1.2 10.9 9.7 50 8.61 0.1148 0.12089 0.0001218 "12.49" 12.92 12.49 55.7 63.5 63.27 43.21 50.58 50.78
"399" "Cheyenne_Arapahoe_44089" "M" "9_15_20" 44089 15 1.2 10 8.8 50 8.97 0.11555 0.12317 0.0001524 "12.87" 12.49 12.44 51.08 61.35 60.95 38.21 48.86 48.51
"400" "Cheyenne_Arapahoe_44090" "M" "9_16_20" 44090 16 1.2 9.5 8.3 50 9.15 0.11464 0.1218 0.0001432 "12.37" 12.49 12.35 51.82 60.49 60.83 39.45 48 48.48
"401" "Cheyenne_Arapahoe_44091" "M" "9_17_20" 44091 17 1.2 7.6 6.4 50 9 0.11584 0.1228 0.0001392 "12.49" 12.58 12.47 51.36 60.31 60.54 38.87 47.73 48.07
"402" "Cheyenne_Arapahoe_44092" "M" "9_18_20" 44092 18 1.2 8.5 7.3 50 8.44 0.1154 0.12335 0.000159 "12.44" 12.5 12.75 55.45 63.16 66.55 43.01 50.66 53.8
"403" "Cheyenne_Arapahoe_44093" "M" "9_19_20" 44093 19 1.2 9.7 8.5 50 9.13 0.11509 0.1221 0.0001402 "12.7" 12.4 12.51 50.92 60.32 60.97 38.22 47.92 48.46
"404" "Cheyenne_Arapahoe_44094" "M" "9_20_20" 44094 20 1.2 6.9 5.7 50 8.9 0.1151 0.12104 0.0001188 "12.77" 12.51 12.39 59.03 62.2 62.12 46.26 49.69 49.73
"405" "Cheyenne_Arapahoe_44095" "M" "9_21_20" 44095 21 1.2 9.5 8.3 50 8.74 0.11593 0.121 0.0001014 "12.48" 12.44 12.51 51.73 61.27 60.32 39.25 48.83 47.81
"406" "Cheyenne_Arapahoe_44096" "M" "9_22_20" 44096 22 1.2 11.6 10.4 50 8.82 0.1142 0.1195 0.000106 "12.45" 12.39 12.35 59.62 61.15 67.4 47.17 48.76 55.05
"407" "Cheyenne_Arapahoe_44097" "M" "9_23_20" 44097 23 1.2 10.3 9.1 50 9.5 0.11552 0.1204 9.76e-05 "12.46" 12.41 12.93 51.69 61.21 61.05 39.23 48.8 48.12
"408" "Cheyenne_Arapahoe_44098" "M" "9_24_20" 44098 24 1.2 9.3 8.1 50 9.17 0.11621 0.12233 0.0001224 "12.52" 12.47 12.76 51.55 62.5 61.14 39.03 50.03 48.38
"409" "Cheyenne_Arapahoe_44099" "M" "9_25_20" 44099 25 1.2 8.7 7.5 50 8.88 0.11613 0.1232 0.0001414 "12.44" 12.41 12.9 51.57 61 60.59 39.13 48.59 47.69
"410" "Cheyenne_Arapahoe_44100" "M" "9_26_20" 44100 26 1.2 5.7 4.5 50 NA 0.115 0.12141 0.0001282 "12.42" 12.41 12.48 55.6 62.09 54.05 43.18 49.68 41.57
"411" "Cheyenne_Arapahoe_44101" "M" "9_27_20" 44101 27 1.2 4.2 3 50 7.68 0.11393 0.1177 7.54e-05 "12.42" 12.42 12.45 52.15 61.3 61.12 39.73 48.88 48.67
"412" "Cheyenne_Arapahoe_44102" "M" "9_28_20" 44102 28 1.2 10.8 9.6 50 9.2 0.1154 0.11847 6.14e-05 "12.47" 12.43 12.52 57.4 59.9 63.29 44.93 47.47 50.77
"413" "Cheyenne_Arapahoe_44103" "M" "9_29_20" 44103 29 1.2 11 9.8 50 8.06 0.11561 0.1196 7.98e-05 "12.47" 12.84 12.44 51.34 60.67 61.2 38.87 47.83 48.76
"414" "Cheyenne_Arapahoe_44104" "M" "9_30_20" 44104 30 1.2 5.2 4 50 8.28 0.1147 0.12267 0.0001594 "12.5" 12.52 12.47 58.98 62.13 66.28 46.48 49.61 53.81
"415" "Cheyenne_Arapahoe_44105" "M" "10_1_20" 44105 31 1.2 3.7 2.5 50 8.5 0.11514 0.1192 8.12e-05 "12.5" 12.91 12.71 52.3 60.15 60.67 39.8 47.24 47.96
"416" "Cheyenne_Arapahoe_44106" "M" "10_2_20" 44106 32 1.2 4.3 3.1 50 8.49 0.1145 0.1206 0.000122 "12.85" 12.93 12.97 51.41 63.98 66.44 38.56 51.05 53.47
"417" "Cheyenne_Arapahoe_44107" "M" "10_3_20" 44107 33 1.2 4.8 3.6 50 8.17 0.11461 0.11793 6.64e-05 "12.89" 12.97 12.97 51.53 60.5 60.85 38.64 47.53 47.88
"418" "Cheyenne_Arapahoe_44108" "M" "10_4_20" 44108 34 1.2 NA NA NA NA NA NA NA NA NA NA NA NA NA NA NA NA
"419" "Cheyenne_Arapahoe_44109" "M" "10_5_20" 44109 35 1.2 NA NA NA NA NA NA NA NA NA NA NA NA NA NA NA NA
"420" "Cheyenne_Arapahoe_44110" "M" "10_6_20" 44110 36 1.2 6.5 5.3 50 8.27 0.11393 0.11724 6.62e-05 "12.84" 12.83 12.94 60.88 61.91 65.05 48.04 49.08 52.11
"421" "Cheyenne_Arapahoe_44111" "M" "10_7_20" 44111 37 1.2 8 6.8 50 8.1 0.11476 0.1193 9.08e-05 "13" 13.01 13.13 50.41 60.33 60.84 37.41 47.32 47.71
"422" "Cheyenne_Arapahoe_44112" "M" "10_8_20" 44112 38 1.2 6 4.8 50 8.91 0.11475 0.1191 8.7e-05 "12.92" 12.93 12.83 52.43 64.25 63.63 39.51 51.32 50.8
"423" "Cheyenne_Arapahoe_44113" "M" "10_9_20" 44113 39 1.2 8.5 7.3 50 9 0.1144 0.1183 7.8e-05 "13.06" 12.94 13.04 50.94 60.81 60.33 37.88 47.87 47.29
"424" "Cheyenne_Arapahoe_44114" "M" "10_10_20" 44114 40 1.2 5.4 4.2 50 8.91 0.1152 0.11971 9.02e-05 "12.85" 12.89 12.78 55.67 60.03 59.4 42.82 47.14 46.62
"425" "Cheyenne_Arapahoe_44115" "M" "10_11_20" 44115 41 1.2 6 4.8 NA NA NA NA NA NA NA NA NA NA NA NA NA NA
"426" "Cheyenne_Arapahoe_44116" "M" "10_12_20" 44116 42 1.2 5.6 4.4 50 8.09 0.1153 0.11963 8.66e-05 "12.98" 12.96 12.96 53.35 62.09 62.84 40.37 49.13 49.88
"427" "Cheyenne_Arapahoe_44117" "M" "10_13_20" 44117 43 1.2 7.3 6.1 50 8.67 0.11515 0.1198 9.3e-05 "12.98" 12.82 12.93 51.3 60.65 60.85 38.32 47.83 47.92
"428" "Cheyenne_Arapahoe_44118" "M" "10_14_20" 44118 44 1.2 8.1 6.9 50 9.01 0.1149 0.12056 0.0001132 "12.78" 13.03 12.85 57.1 62.99 60.42 44.32 49.96 47.57
"429" "Cheyenne_Arapahoe_44119" "M" "10_15_20" 44119 45 1.2 7.5 6.3 50 8.89 0.11701 0.1203 6.58e-05 "12.98" 12.77 12.83 50.07 60.78 60.51 37.09 48.01 47.68
"430" "Cheyenne_Arapahoe_44120" "M" "10_16_20" 44120 46 1.2 5.8 4.6 50 9.06 0.1153 0.1209 0.000112 "13.03" 12.97 12.9 54.5 63.18 61.91 41.47 50.21 49.01
"431" "Cheyenne_Arapahoe_44121" "M" "10_17_20" 44121 47 1.2 6.1 4.9 50 7.67 0.1156 0.1203 9.4e-05 "12.74" 12.75 12.8 54.13 64.24 63.1 41.39 51.49 50.3
"432" "Cheyenne_Arapahoe_44122" "M" "10_18_20" 44122 48 1.2 6.7 5.5 50 8.55 0.11493 0.11825 6.64e-05 "12.86" 12.96 12.84 49.14 60.43 61.66 36.28 47.47 48.82
"433" "Cheyenne_Arapahoe_44123" "M" "10_19_20" 44123 49 1.2 5.9 4.7 50 8.75 0.1167 0.120262 7.12e-05 "12.74" 12.93 12.9 50.21 60.2 60.45 37.47 47.27 47.55
"434" "Cheyenne_Arapahoe_44124" "M" "10_20_20" 44124 50 1.2 5 3.8 50 8.83 0.11642 0.12211 0.0001138 "12.94" 12.95 13.04 51.56 60.63 60.52 38.62 47.68 47.48
"435" "Cheyenne_Arapahoe_44125" "M" "10_21_20" 44125 51 1.2 7.2 6 50 9.01 0.11671 0.1233 0.0001318 "12.69" 12.91 12.81 50.28 60.21 60.43 37.59 47.3 47.62
"436" "Cheyenne_Arapahoe_44126" "M" "10_22_20" 44126 52 1.2 8.1 6.9 50 9.05 0.1157 0.11882 6.24e-05 "12.92" 12.82 12.77 65.15 62.97 64.83 52.23 50.15 52.06
"437" "Cheyenne_Arapahoe_44127" "M" "10_23_20" 44127 53 1.2 6.7 5.5 50 8.84 0.11699 0.1199 5.82e-05 "13.08" 13 13.24 64.17 66.18 65.12 51.09 53.18 51.88
"438" "Cheyenne_Arapahoe_44128" "M" "10_24_20" 44128 54 1.2 6.3 5.1 50 8.72 0.1155 0.11843 5.86e-05 "12.98" 13.03 12.9 51.29 60.4 60.38 38.31 47.37 47.48
"439" "Cheyenne_Arapahoe_44129" "M" "10_25_20" 44129 55 1.2 7 5.8 50 8.73 0.11561 0.1189 6.58e-05 "12.87" 12.96 13.92 51.17 60.38 59.54 38.3 47.42 45.62
"440" "Cheyenne_Arapahoe_44130" "M" "10_26_20" 44130 56 1.2 NA NA NA NA NA NA NA NA NA NA NA NA NA NA NA NA
"441" "Cheyenne_Arapahoe_44131" "M" "10_27_20" 44131 57 1.2 NA NA NA NA NA NA NA NA NA NA NA NA NA NA NA NA
"442" "Cheyenne_Arapahoe_44132" "M" "10_28_20" 44132 58 1.2 4.8 3.6 54 7.85 NA NA NA "12.84" 13.09 12.81 55.83 60.51 64.08 42.99 47.42 51.27
"443" "Cheyenne_Arapahoe_44133" "M" "10_29_20" 44133 59 1.2 7.4 6.2 50 8.44 0.11691 0.1217 9.58e-05 "12.53" 12.39 12.92 51.85 60.81 61.29 39.32 48.42 48.37
"444" "Cheyenne_Arapahoe_44134" "M" "10_30_20" 44134 60 1.2 6.3 5.1 47 8.15 0.11601 0.12006 8.62e-05 "12.56" 12.51 12.46 61.36 58.88 59.84 48.8 46.37 47.38
"445" "Cheyenne_Arapahoe_44135" "M" "10_31_20" 44135 61 1.2 10.1 8.9 50 9.01 0.11528 0.11792 5.28e-05 "12.45" 12.56 12.45 50.94 60.71 60.83 38.49 48.15 48.38
"446" "Cheyenne_Arapahoe_44136" "M" "11_1_20" 44136 62 1.2 8.8 7.6 50 8.11 0.11855 0.11896 8.2e-06 "12.93" 12.95 12.84 56.05 61.62 60.41 43.12 48.67 47.57
"447" "Cheyenne_Arapahoe_44137" "M" "11_2_20" 44137 63 1.2 8 6.8 50 8.47 0.11475 0.1188 8.1e-05 "12.51" 12.49 12.53 50.71 60.76 60.75 38.2 48.27 48.22
"448" "Cheyenne_Arapahoe_44138" "M" "11_3_20" 44138 64 1.2 6.4 5.2 47.5 8.66 0.1169 0.12034 7.24e-05 "12.41" 12.5 12.49 58.53 59.54 60.99 46.12 47.04 48.5
"449" "Cheyenne_Arapahoe_44139" "M" "11_4_20" 44139 65 1.2 7 5.8 50 9.1 0.11469 0.11752 5.66e-05 "12.38" 12.51 12.47 50.85 60.41 60.81 38.47 47.9 48.34
"450" "Cheyenne_Arapahoe_44140" "M" "11_5_20" 44140 66 1.2 8 6.8 50 9.05 0.11495 0.11793 5.96e-05 "12.59" 12.51 12.51 56.06 54.93 56.97 43.47 42.42 44.46
"451" "Cheyenne_Arapahoe_44141" "M" "11_6_20" 44141 67 1.2 5.1 3.9 50 9.03 0.11545 0.11998 9.06e-05 "12.36" 12.39 12.52 49.9 60.6 60.72 37.54 48.21 48.2
"452" "Cheyenne_Arapahoe_44142" "M" "11_7_20" 44142 68 1.2 8.6 7.4 50 8.96 0.11458 0.12145 0.0001374 "12.92" 12.8 12.93 53.87 60.77 60.03 40.95 47.97 47.1
"453" "Cheyenne_Arapahoe_44143" "M" "11_8_20" 44143 69 1.2 9.1 7.9 48 8.24 0.11644 0.12053 8.52e-05 "12.46" 12.5 12.29 51.42 56.97 57.92 38.96 44.47 45.63
"454" "Cheyenne_Arapahoe_44144" "M" "11_9_20" 44144 70 1.2 6.9 5.7 50 8.73 0.11503 0.11821 6.36e-05 "12.65" 12.45 12.36 53.02 58.09 61.66 40.37 45.64 49.3
"455" "Cheyenne_Arapahoe_44145" "M" "11_10_20" 44145 71 1.2 7.1 5.9 50 8.46 0.11735 0.11951 4.32e-05 "12.94" 12.43 12.47 50.29 60.28 60.67 37.35 47.85 48.2
"456" "Cheyenne_Arapahoe_44146" "M" "11_11_20" 44146 72 1.2 2 0.8 50 7.56 0.115 0.11861 7.22e-05 "12.61" 12.55 12.51 55.88 57.14 60.57 43.27 44.59 48.06
"457" "Cheyenne_Arapahoe_44147" "M" "11_12_20" 44147 73 1.2 7.8 6.6 50 8.47 0.11601 0.119 5.98e-05 "12.49" 12.49 12.52 51.02 60.35 61.35 38.53 47.86 48.83
"458" "Cheyenne_Arapahoe_44148" "M" "11_13_20" 44148 74 1.2 8.2 7 48 8.81 0.11569 0.11833 5.5e-05 "12.96" 12.47 12.53 56.21 59.92 59.06 43.25 47.45 46.53
"459" "Cheyenne_Arapahoe_44149" "M" "11_14_20" 44149 75 1.2 8.1 6.9 50 8.57 0.11681 0.12101 8.4e-05 "12.94" 12.89 12.88 50.69 60.93 61.45 37.75 48.04 48.57
"460" "Cheyenne_Arapahoe_44150" "M" "11_15_20" 44150 76 1.2 8.6 7.4 47.5 8.67 0.1165 0.11982 6.99e-05 "12.47" 12.52 12.53 53.83 58.73 60.59 41.36 46.21 48.06
"461" "Cheyenne_Arapahoe_44151" "M" "11_16_20" 44151 77 1.2 9.2 8 50 8.65 0.11554 0.11618 1.28e-05 "12.56" 12.52 12.53 51.03 60.3 61.02 38.47 47.78 48.49
"462" "Cheyenne_Arapahoe_44152" "M" "11_17_20" 44152 78 1.2 7.2 6 50 8.93 0.1142 0.12079 0.0001318 "12.43" 12.53 12.46 62.67 62.26 60.78 50.24 49.73 48.32
"463" "Cheyenne_Arapahoe_44153" "M" "11_18_20" 44153 79 1.2 4.9 3.7 50 8.66 0.115 0.1185 7e-05 "12.52" 12.49 12.41 50.79 61.38 60.76 38.27 48.89 48.35
"464" "Cheyenne_Arapahoe_44154" "M" "11_19_20" 44154 80 1.2 7.2 6 48 8.85 0.11455 0.11896 9.19e-05 "12.4" 12.5 12.49 56.09 60.14 57.06 43.69 47.64 44.57
"465" "Cheyenne_Arapahoe_44155" "M" "11_20_20" 44155 81 1.2 7.2 6 50 8.94 0.1169 0.11952 5.24e-05 "12.49" 12.49 12.48 50 60.1 60.36 37.51 47.61 47.88
"466" "Cheyenne_Arapahoe_44156" "M" "11_21_20" 44156 82 1.2 9.1 7.9 50 8.81 0.11459 0.11724 5.3e-05 "12.66" 12.51 12.45 51.63 61.63 61.75 38.97 49.12 49.3
"467" "Cheyenne_Arapahoe_44157" "M" "11_22_20" 44157 83 1.2 8.2 7 50 8.97 0.11445 0.11724 5.58e-05 "12.52" 12.5 12.54 50.34 60.36 59.95 37.82 47.86 47.41
"468" "Cheyenne_Arapahoe_44158" "M" "11_23_20" 44158 84 1.2 1.9 0.7 45 9.05 0.11562 0.11759 4.38e-05 "12.45" 12.56 12.39 58.83 56.36 55.51 46.38 43.8 43.12
"469" "Cheyenne_Arapahoe_44159" "M" "11_24_20" 44159 85 1.2 11.2 10 NA NA NA NA NA NA NA NA NA NA NA NA NA NA
"470" "Cockerell_44067" "N" "8_24_20" 44067 -7 1.2 NA NA NA NA NA NA NA NA NA NA NA NA NA NA NA NA
"471" "Cockerell_44068" "N" "8_25_20" 44068 -6 1.2 NA NA NA NA NA NA NA NA NA NA NA NA NA NA NA NA
"472" "Cockerell_44069" "N" "8_26_20" 44069 -5 1.2 NA NA NA NA NA NA NA NA NA NA NA NA NA NA NA NA
"473" "Cockerell_44070" "N" "8_27_20" 44070 -4 1.2 NA NA NA NA NA NA NA NA NA NA NA NA NA NA NA NA
"474" "Cockerell_44071" "N" "8_28_20" 44071 -3 1.2 NA NA NA NA NA NA NA NA NA NA NA NA NA NA NA NA
"475" "Cockerell_44072" "N" "8_29_20" 44072 -2 1.2 NA NA NA NA NA NA NA NA NA NA NA NA NA NA NA NA
"476" "Cockerell_44073" "N" "8_30_20" 44073 -1 1.2 NA NA 50 7.95 0.11581 0.11631 1e-05 "12.46" 12.44 12.9 51.77 61.84 61.47 39.31 49.4 48.57
"477" "Cockerell_44074" "N" "8_31_20" 44074 0 1.2 NA NA 50 7.39 0.1154 0.11617 1.54e-05 "12.41" 12.53 12.41 55.5 63.94 63.53 43.09 51.41 51.12
"478" "Cockerell_44075" "N" "9_1_20" 44075 1 1.2 6.2 5 50 7.56 0.11537 0.11551 2.8e-06 "12.45" 12.52 12.42 52.03 61.09 61.82 39.58 48.57 49.4
"479" "Cockerell_44076" "N" "9_2_20" 44076 2 1.2 9.3 8.1 50 7.27 0.11469 0.11668 3.98e-05 "12.58" 12.45 12.44 49.99 62.65 63.28 37.41 50.2 50.84
"480" "Cockerell_44077" "N" "9_3_20" 44077 3 1.2 9.6 8.4 50 8.55 0 0.1182 5.7e-05 "12.56" 12.46 12.53 52.36 61.35 61.68 39.8 48.89 49.15
"481" "Cockerell_44078" "N" "9_4_20" 44078 4 1.2 8.5 7.3 50 8.06 0.1154 0.1182 5.6e-05 "12.43" 12.59 12.48 56.51 64.3 63.1 44.08 51.71 50.62
"482" "Cockerell_44079" "N" "9_5_20" 44079 5 1.2 6.8 5.6 50 8.3 0.11647 0.121 9.06e-05 "12.89" 12.89 12.84 50.06 61.77 61.2 37.17 48.88 48.36
"483" "Cockerell_44080" "N" "9_6_20" 44080 6 1.2 7.6 6.4 50 7.43 0.1156 0.11724 3.28e-05 "12.52" 12.36 12.38 51.84 61.73 61.43 39.32 49.37 49.05
"484" "Cockerell_44081" "N" "9_7_20" 44081 7 1.2 10 8.8 50 7.38 0.11655 0.1175 1.9e-05 "12.5" NA NA 52.13 NA 61.59 39.63 NA NA
"485" "Cockerell_44082" "N" "9_8_20" 44082 8 1.2 8 6.8 50 7.79 0.1147 0.11631 3.22e-05 "12.47" 12.45 12.57 55.59 63.67 62.99 43.12 51.22 50.42
"486" "Cockerell_44083" "N" "9_9_20" 44083 9 1.2 NA NA NA NA NA NA NA NA NA NA NA NA NA NA NA NA
"487" "Cockerell_44084" "N" "9_10_20" 44084 10 1.2 10.5 9.3 50 7.6 0.1165 0.11659 1.8e-06 "12.53" 12.86 12.84 62.74 64.86 67.48 50.21 52 54.64
"488" "Cockerell_44085" "N" "9_11_20" 44085 11 1.2 4.5 3.3 50 8.23 0.1173 0.1174 2e-06 "12.82" 13.02 12.84 50.78 60.66 60.78 37.96 47.64 47.94
"489" "Cockerell_44086" "N" "9_12_20" 44086 12 1.2 9.6 8.4 50 8.43 0.1157 0.1165 1.6e-05 "12.56" 12.61 12.8 58.34 67.46 66.4 45.78 54.85 53.6
"490" "Cockerell_44087" "N" "9_13_20" 44087 13 1.2 8.3 7.1 50 9.14 0.1174 0.1174 0 "12.83" 12.85 12.87 52.69 62.32 64 39.86 49.47 51.13
"491" "Cockerell_44088" "N" "9_14_20" 44088 14 1.2 10.7 9.5 50 7.1 0.1153 0.11622 1.84e-05 "12.4" 12.88 12.74 51.99 65.02 64.68 39.59 52.14 51.94
"492" "Cockerell_44089" "N" "9_15_20" 44089 15 1.2 11.2 10 50 7.08 0.1148 0.11528 9.6e-06 "12.78" 12.96 12.41 50.65 60.96 60.84 37.87 48 48.43
"493" "Cockerell_44090" "N" "9_16_20" 44090 16 1.2 12.4 11.2 50 8.13 0.11576 0.11722 2.92e-05 "12.5" 12.43 12.42 51.17 61.03 60.84 38.67 48.6 48.42
"494" "Cockerell_44091" "N" "9_17_20" 44091 17 1.2 3.4 2.2 50 8.85 0.11552 0.1169 2.76e-05 "12.43" 12.96 12.42 50.22 61.03 60.12 37.79 48.07 47.7
"495" "Cockerell_44092" "N" "9_18_20" 44092 18 1.2 9.2 8 50 NA 0.115 0.11671 3.42e-05 "12.42" 12.45 12.92 55.23 64.77 64.37 42.81 52.32 51.45
"496" "Cockerell_44093" "N" "9_19_20" 44093 19 1.2 9.9 8.7 50 8.68 0.11692 0.1176 1.36e-05 "12.84" 12.53 12.4 51.56 61.02 60.52 38.72 48.49 48.12
"497" "Cockerell_44094" "N" "9_20_20" 44094 20 1.2 11.9 10.7 50 7.79 0.1161 0.11706 1.92e-05 "12.44" 12.44 12.74 54.27 63.61 59.64 41.83 51.17 46.9
"498" "Cockerell_44095" "N" "9_21_20" 44095 21 1.2 7.7 6.5 NA NA NA NA NA NA NA NA NA NA NA NA NA NA
"499" "Cockerell_44096" "N" "9_22_20" 44096 22 1.2 8.4 7.2 50 7.28 0.1147 0.11577 2.14e-05 "12.82" 12.63 12.71 52.88 63.06 65.09 40.06 50.43 52.38
"500" "Cockerell_44097" "N" "9_23_20" 44097 23 1.2 10.4 9.2 50 7.42 0.11544 0.1181 5.32e-05 "12.51" 12.48 12.46 51.31 61.38 60.69 38.8 48.9 48.23
"501" "Cockerell_44098" "N" "9_24_20" 44098 24 1.2 10.1 8.9 50 7.55 0.11632 0.11758 2.52e-05 "12.81" 12.42 12.48 59.83 65.32 63.46 47.02 52.9 50.98
"502" "Cockerell_44099" "N" "9_25_20" 44099 25 1.2 11.3 10.1 50 7.62 0.11505 0.1191 8.1e-05 "12.5" 12.36 12.44 51.46 61.18 60.66 38.96 48.82 48.22
"503" "Cockerell_44100" "N" "9_26_20" 44100 26 1.2 11.8 10.6 50 NA 0.1147 0.117 4.6e-05 "12.44" 12.76 12.83 56.12 63.65 64.6 43.68 50.89 51.77
"504" "Cockerell_44101" "N" "9_27_20" 44101 27 1.2 10.9 9.7 50 8.05 0.1151 0.1165 2.8e-05 "12.48" 12.42 12.98 50.95 60.75 61.13 38.47 48.33 48.15
"505" "Cockerell_44102" "N" "9_28_20" 44102 28 1.2 16.3 15.1 50 7.64 0.1152 0.11599 1.58e-05 "12.64" 12.54 12.85 52.9 63.43 62.72 40.26 50.89 49.87
"506" "Cockerell_44103" "N" "9_29_20" 44103 29 1.2 7.5 6.3 50 6.79 0.11475 0.1156 1.7e-05 "12.55" 12.48 12.44 51.1 60.19 60.97 38.55 47.71 48.53
"507" "Cockerell_44104" "N" "9_30_20" 44104 30 1.2 9.1 7.9 50 7.05 0.1153 0.11617 1.74e-05 "12.53" 12.41 12.45 55.85 63.95 62.03 43.32 51.54 49.58
"508" "Cockerell_44105" "N" "10_1_20" 44105 31 1.2 11.1 9.9 50 7.52 0.11462 0.1149 5.6e-06 "13" 12.9 13 50.33 61.26 60.9 37.33 48.36 47.9
"509" "Cockerell_44106" "N" "10_2_20" 44106 32 1.2 6.8 5.6 50 7.56 0.1154 0.11649 2.18e-05 "12.79" 12.95 12.91 52.55 63.19 62.59 39.76 50.24 49.68
"510" "Cockerell_44107" "N" "10_3_20" 44107 33 1.2 9.4 8.2 50 8.07 0.11505 0.11563 1.16e-05 "13.1" 12.9 12.97 51.22 60.61 60.84 38.12 47.71 47.87
"511" "Cockerell_44108" "N" "10_4_20" 44108 34 1.2 NA NA NA NA NA NA NA NA NA NA NA NA NA NA NA NA
"512" "Cockerell_44109" "N" "10_5_20" 44109 35 1.2 NA NA NA NA NA NA NA NA NA NA NA NA NA NA NA NA
"513" "Cockerell_44110" "N" "10_6_20" 44110 36 1.2 4.8 3.6 50 8.26 0.1159 0.116677 1.554e-05 "12.77" 12.92 12.87 65.47 68.23 66 52.7 55.31 53.13
"514" "Cockerell_44111" "N" "10_7_20" 44111 37 1.2 1.7 0.5 50 7.09 0.11617 0.1208 9.26e-05 "12.83" 12.97 13.01 51.54 60.74 60.94 38.71 47.77 47.93
"515" "Cockerell_44112" "N" "10_8_20" 44112 38 1.2 9.2 8 50 7.89 0.1149 0.11583 1.86e-05 "12.93" 12.99 13.07 50.7 59.56 60.7 37.77 46.57 47.63
"516" "Cockerell_44113" "N" "10_9_20" 44113 39 1.2 4.3 3.1 50 7.68 0.11582 0.1171 2.56e-05 "12.91" 12.76 12.72 50.72 60.42 60.1 37.81 47.66 47.38
"517" "Cockerell_44114" "N" "10_10_20" 44114 40 1.2 7.8 6.6 50 7.86 0.1153 0.11678 2.96e-05 "13.01" 12.87 12.87 53.89 63.16 61.88 40.88 50.29 49.01
"518" "Cockerell_44115" "N" "10_11_20" 44115 41 1.2 2.5 1.3 50 7.25 0.1155 0.1162 1.4e-05 "12.79" 12.85 13 50.51 59.97 60.07 37.72 47.12 47.07
"519" "Cockerell_44116" "N" "10_12_20" 44116 42 1.2 6.8 5.6 50 7.32 0.1153 0.1163 2e-05 "12.79" 12.91 12.85 55.6 63.92 63.34 42.81 51.01 50.49
"520" "Cockerell_44117" "N" "10_13_20" 44117 43 1.2 7.1 5.9 50 7.36 0.11677 0.1169 2.6e-06 "12.94" 12.97 12.95 51.74 61.17 60.66 38.8 48.2 47.71
"521" "Cockerell_44118" "N" "10_14_20" 44118 44 1.2 7.9 6.7 50 7.91 0.1156 0.1167 2.2e-05 "12.85" 12.86 12.86 59.08 59.73 63.77 46.23 46.87 50.91
"522" "Cockerell_44119" "N" "10_15_20" 44119 45 1.2 7.3 6.1 50 8.3 0.11663 0.1172 1.14e-05 "12.97" 12.8 12.9 51.07 59.98 60.76 38.1 47.18 47.86
"523" "Cockerell_44120" "N" "10_16_20" 44120 46 1.2 7.7 6.5 50 8.65 0.1148 0.1164 3.2e-05 "12.92" 12.86 12.95 59.93 64.61 61.26 47.01 51.75 48.31
"524" "Cockerell_44121" "N" "10_17_20" 44121 47 1.2 3.2 2 50 8.74 0.1152 0.11546 5.2e-06 "12.7" 12.92 12.76 55.08 63.71 67.04 42.38 50.79 54.28
"525" "Cockerell_44122" "N" "10_18_20" 44122 48 1.2 7.9 6.7 50 8.06 0.11681 0.11682 2e-07 "12.83" 12.85 12.78 50.92 61.88 60.58 38.09 49.03 47.8
"526" "Cockerell_44123" "N" "10_19_20" 44123 49 1.2 7.4 6.2 50 7.71 0.11629 0.11676 9.4e-06 "12.75" 12.88 12.78 50.7 60.29 59.13 37.95 47.41 46.35
"527" "Cockerell_44124" "N" "10_20_20" 44124 50 1.2 4.9 3.7 50 7.58 0.11532 0.11631 1.98e-05 "12.88" 12.78 12.93 50.41 60.88 60.37 37.53 48.1 47.44
"528" "Cockerell_44125" "N" "10_21_20" 44125 51 1.2 5 3.8 50 8.05 0.11483 0.1156 1.54e-05 "12.94" 12.75 12.92 50.46 60.29 60.09 37.52 47.54 47.17
"529" "Cockerell_44126" "N" "10_22_20" 44126 52 1.2 11.6 10.4 50 8.62 0.1163 0.11633 6e-07 "12.88" 13.04 12.94 55.26 65.16 61.15 42.38 52.12 48.21
"530" "Cockerell_44127" "N" "10_23_20" 44127 53 1.2 8.1 6.9 50 8.26 0.11527 0.1168 3.06e-05 "13" 12.81 12.97 57.93 65.76 64.6 44.93 52.95 51.63
"531" "Cockerell_44128" "N" "10_24_20" 44128 54 1.2 5.7 4.5 50 8.79 0.1153 0.12165 0.000127 "12.96" 12.81 12.98 63.31 62.75 68.79 50.35 49.94 55.81
"532" "Cockerell_44129" "N" "10_25_20" 44129 55 1.2 3 1.8 50 7.6 0.11587 0.1171 2.46e-05 "13" 12.94 12.92 51.1 60.38 58.72 38.1 47.44 45.8
"533" "Cockerell_44130" "N" "10_26_20" 44130 56 1.2 NA NA NA NA NA NA NA NA NA NA NA NA NA NA NA NA
"534" "Cockerell_44131" "N" "10_27_20" 44131 57 1.2 NA NA NA NA NA NA NA NA NA NA NA NA NA NA NA NA
"535" "Cockerell_44132" "N" "10_28_20" 44132 58 1.2 5 3.8 50 7.33 NA NA NA "13.02" 12.9 12.91 66.94 65.07 64.73 53.92 52.17 51.82
"536" "Cockerell_44133" "N" "10_29_20" 44133 59 1.2 3.6 2.4 47 7.35 0.11583 0.1167 1.85e-05 "12.4" 12.44 12.38 49.95 57.63 59.94 37.55 45.19 47.56
"537" "Cockerell_44134" "N" "10_30_20" 44134 60 1.2 1.8 0.6 47 7.46 0.11515 0.11564 1.04e-05 "12.45" 12.52 12.63 54.48 58.89 61.9 42.03 46.37 49.27
"538" "Cockerell_44135" "N" "10_31_20" 44135 61 1.2 3.4 2.2 50 7.73 0.11902 0.11777 -2.5e-05 "13.1" 12.47 12.38 52.11 61.18 61.29 39.01 48.71 48.91
"539" "Cockerell_44136" "N" "11_1_20" 44136 62 1.2 2.4 1.2 50 7.38 0.11738 0.11647 -1.82e-05 "12.79" 12.88 12.93 52.43 61.39 60.97 39.64 48.51 48.04
"540" "Cockerell_44137" "N" "11_2_20" 44137 63 1.2 2.8 1.6 50 7.35 0.11607 0.1172 2.26e-05 "12.54" 12.45 12.46 50.35 61.86 61.21 37.81 49.41 48.75
"541" "Cockerell_44138" "N" "11_3_20" 44138 64 1.2 2.6 1.4 51 7.51 0.1158 0.11654 1.45e-05 "12.62" 12.47 12.64 58.4 62.16 61.36 45.78 49.69 48.72
"542" "Cockerell_44139" "N" "11_4_20" 44139 65 1.2 1.3 0.1 50 NA NA NA NA "0" 0 12.4 0 0 61.93 0 0 49.53
"543" "Cockerell_44140" "N" "11_5_20" 44140 66 1.2 8 6.8 50 7.47 0.11555 0.11677 2.44e-05 "12.43" 12.5 12.56 53.06 56.64 59.86 40.63 44.14 47.3
"544" "Cockerell_44141" "N" "11_6_20" 44141 67 1.2 8.6 7.4 50 9.58 0.11553 0.11678 2.5e-05 "12.48" 12.39 12.58 50.89 61.36 61.63 38.41 48.97 49.05
"545" "Cockerell_44142" "N" "11_7_20" 44142 68 1.2 8.1 6.9 50 8.26 0.115 0.11604 2.08e-05 "12.54" 12.53 12.95 61.33 61.2 60.23 48.79 48.67 47.28
"546" "Cockerell_44143" "N" "11_8_20" 44143 69 1.2 7 5.8 50 7.24 0.1165 0.11778 2.56e-05 "12.96" 12.43 12.48 51.19 61.13 61.52 38.23 48.7 49.04
"547" "Cockerell_44144" "N" "11_9_20" 44144 70 1.2 8.1 6.9 50 7.24 0.11543 0.11714 3.42e-05 "12.61" 12.53 12.63 60.64 59.35 58.5 48.03 46.82 45.87
"548" "Cockerell_44145" "N" "11_10_20" 44145 71 1.2 5 3.8 50 7.38 0.11638 0.11661 4.6e-06 "12.45" 12.36 12.88 51.3 61.18 60.38 38.85 48.82 47.5
"549" "Cockerell_44146" "N" "11_11_20" 44146 72 1.2 8.3 7.1 50 7.59 0.11622 0.11737 2.3e-05 "12.61" 12.37 12.44 62.29 59.76 58.71 49.68 47.39 46.27
"550" "Cockerell_44147" "N" "11_12_20" 44147 73 1.2 8 6.8 50 6.94 0.1162 0.11754 2.68e-05 "12.37" 12.49 12.55 51.23 61.45 60.8 38.86 48.96 48.25
"551" "Cockerell_44148" "N" "11_13_20" 44148 74 1.2 5.1 3.9 49 7.72 0.11556 0.11578 4.49e-06 "12.4" 12.85 12.95 57.08 60.02 56.88 44.68 47.17 43.93
"552" "Cockerell_44149" "N" "11_14_20" 44149 75 1.2 5.7 4.5 50 7.25 0.1161 0.11783 3.46e-05 "12.84" 12.92 12.75 48.18 60.08 59.82 35.34 47.16 47.07
"553" "Cockerell_44150" "N" "11_15_20" 44150 76 1.2 5.8 4.6 50 7.46 0.11593 0.11693 2e-05 "12.45" 12.66 12.41 58.92 59.95 53.83 46.47 47.29 41.42
"554" "Cockerell_44151" "N" "11_16_20" 44151 77 1.2 7.5 6.3 50 7.13 0.1151 0.11618 2.16e-05 "12.49" 12.62 12.52 49.69 59.97 61.42 37.2 47.35 48.9
"555" "Cockerell_44152" "N" "11_17_20" 44152 78 1.2 7.7 6.5 50 7.32 0.11459 0.11564 2.1e-05 "13.02" 12.96 12.86 53.87 64.29 64.05 40.85 51.33 51.19
"556" "Cockerell_44153" "N" "11_18_20" 44153 79 1.2 7.3 6.1 50 7.89 0.11614 0.11622 1.6e-06 "12.57" 12.55 12.55 49.26 61.13 60.67 36.69 48.58 48.12
"557" "Cockerell_44154" "N" "11_19_20" 44154 80 1.2 6.9 5.7 50 8.07 0.11538 0.11682 2.88e-05 "12.92" 12.52 12.94 53.1 60.66 62.61 40.18 48.14 49.67
"558" "Cockerell_44155" "N" "11_20_20" 44155 81 1.2 9.3 8.1 50 8.6 0.1149 0.11602 2.24e-05 "12.52" 12.54 12.37 50.88 60.3 60.68 38.36 47.76 48.31
"559" "Cockerell_44156" "N" "11_21_20" 44156 82 1.2 6 4.8 49 8.56 0.1154 0.11534 -1.22e-06 "12.55" 12.42 12.54 59.92 59.96 56.96 47.37 47.54 44.42
"560" "Cockerell_44157" "N" "11_22_20" 44157 83 1.2 3 1.8 50 7.34 0.11451 0.11668 4.34e-05 "12.54" 12.81 12.46 48.87 60.87 59.8 36.33 48.06 47.34
"561" "Cockerell_44158" "N" "11_23_20" 44158 84 1.2 1.7 0.5 50 7.3 0.11441 0.11474 6.6e-06 "12.81" 12.87 12.44 50.84 60.9 60.28 38.03 48.03 47.84
"562" "Cockerell_44159" "N" "11_24_20" 44159 85 1.2 NA NA NA NA NA NA NA NA NA NA NA NA NA NA NA NA
"563" "Cockerell_44160" "N" "11_25_20" 44160 86 1.2 NA NA NA NA NA NA NA NA NA NA NA NA NA NA NA NA
"564" "Crossman_&_Reed_44067" "Isolation" "8_24_20" 44067 -7 1.2 NA NA NA NA NA NA NA NA NA NA NA NA NA NA NA NA
"565" "Crossman_&_Reed_44068" "Isolation" "8_25_20" 44068 -6 1.2 NA NA NA NA NA NA NA NA NA NA NA NA NA NA NA NA
"566" "Crossman_&_Reed_44069" "Isolation" "8_26_20" 44069 -5 1.2 NA NA NA NA NA NA NA NA NA NA NA NA NA NA NA NA
"567" "Crossman_&_Reed_44070" "Isolation" "8_27_20" 44070 -4 1.2 NA NA NA NA NA NA NA NA NA NA NA NA NA NA NA NA
"568" "Crossman_&_Reed_44071" "Isolation" "8_28_20" 44071 -3 1.2 NA NA NA NA NA NA NA NA NA NA NA NA NA NA NA NA
"569" "Crossman_&_Reed_44072" "Isolation" "8_29_20" 44072 -2 1.2 NA NA 50 8.46 0.11542 0.11967 8.5e-05 NA NA NA NA 64.52 NA NA NA NA
"570" "Crossman_&_Reed_44073" "Isolation" "8_30_20" 44073 -1 1.2 NA NA 50 8.68 0.11533 0.12231 0.0001396 "12.45" 12.59 12.55 52.2 61.89 62.9 39.75 49.3 50.35
"571" "Crossman_&_Reed_44074" "Isolation" "8_31_20" 44074 0 1.2 NA NA 50 8.87 0.11597 0.12266 0.0001338 "12.55" 12.5 12.48 60.71 60.54 59.96 48.16 48.04 47.48
"572" "Crossman_&_Reed_44075" "Isolation" "9_1_20" 44075 1 1.2 13.6 12.4 50 8.92 0.11484 0.11957 9.46e-05 "12.54" 12.39 12.37 51.83 61.14 60.41 39.29 48.75 48.04
"573" "Crossman_&_Reed_44076" "Isolation" "9_2_20" 44076 2 1.2 13.9 12.7 50 8.74 0.11471 0.12031 0.000112 "12.58" 12.42 12.56 51.68 61.71 65.86 39.1 49.29 53.3
"574" "Crossman_&_Reed_44077" "Isolation" "9_3_20" 44077 3 1.2 1.4 0.2 NA NA NA NA NA NA NA NA NA NA NA NA NA NA
"575" "Crossman_&_Reed_44078" "Isolation" "9_4_20" 44078 4 1.2 3.9 2.7 50 8.34 0.115 0.12307 0.0001614 "12.5" 12.5 12.5 56.12 56.99 63.75 43.62 44.49 51.25
"576" "Crossman_&_Reed_44079" "Isolation" "9_5_20" 44079 5 1.2 2.4 1.2 50 7.91 0.11637 0.1289 0.0002506 "12.5" 12.86 12.85 50.74 60.6 59.63 38.24 47.74 46.78
"577" "Crossman_&_Reed_44080" "Isolation" "9_6_20" 44080 6 1.2 7.1 5.9 50 7.93 0.1157 0.12228 0.0001316 "12.53" 12.44 12.4 52.04 61.96 61.53 39.51 49.52 49.13
"578" "Crossman_&_Reed_44081" "Isolation" "9_7_20" 44081 7 1.2 7.2 6 50 8.79 0.11565 0.1219 0.000125 "12.53" NA NA 51.9 NA 60.22 39.37 NA NA
"579" "Crossman_&_Reed_44082" "Isolation" "9_8_20" 44082 8 1.2 1.9 0.7 50 8.89 0.1161 0.11888 5.56e-05 "12.56" 12.5 12.52 51.41 61.48 61.58 38.85 48.98 49.06
"580" "Crossman_&_Reed_44083" "Isolation" "9_9_20" 44083 9 1.2 NA NA NA NA NA NA NA NA NA NA NA NA NA NA NA NA
"581" "Crossman_&_Reed_44084" "Isolation" "9_10_20" 44084 10 1.2 9.1 7.9 50 7.8 0.1154 0.11613 1.46e-05 "12.51" 12.55 12.54 54.25 61.26 65.7 41.74 48.71 53.16
"582" "Crossman_&_Reed_44085" "Isolation" "9_11_20" 44085 11 1.2 1.8 0.6 50 8.27 0.11639 0.1186 4.42e-05 "13" 12.83 12.81 51.14 60.06 60.59 38.14 47.23 47.78
"583" "Crossman_&_Reed_44086" "Isolation" "9_12_20" 44086 12 1.2 6 4.8 50 9 0.1145 0.1161 3.2e-05 "12.59" 12.74 12.83 53.37 64.54 65.31 40.78 51.8 52.48
"584" "Crossman_&_Reed_44087" "Isolation" "9_13_20" 44087 13 1.2 2.8 1.6 50 8.39 0.1166 0.1182 3.2e-05 "12.86" 12.83 12.85 52.72 61 62.59 39.86 48.17 49.74
"585" "Crossman_&_Reed_44088" "Isolation" "9_14_20" 44088 14 1.2 10.6 9.4 50 8.76 0.115 0.11807 6.14e-05 "12.81" 12.94 12.74 56.18 61.46 60.92 43.37 48.52 48.18
"586" "Crossman_&_Reed_44089" "Isolation" "9_15_20" 44089 15 1.2 10.8 9.6 50 8.84 0.11427 0.11794 7.34e-05 "12.86" 12.46 12.51 50.89 60.73 60.5 38.03 48.27 47.99
"587" "Crossman_&_Reed_44090" "Isolation" "9_16_20" 44090 16 1.2 5.6 4.4 50 8.85 0.11454 0.12104 0.00013 "12.6" 12.49 12.41 51.18 60.95 60.62 38.58 48.46 48.21
"588" "Crossman_&_Reed_44091" "Isolation" "9_17_20" 44091 17 1.2 13.5 12.3 50 9.12 0.11504 0.1188 7.52e-05 "12.47" 12.46 12.48 50.66 61 60.47 38.19 48.54 47.99
"589" "Crossman_&_Reed_44092" "Isolation" "9_18_20" 44092 18 1.2 10.3 9.1 50 9.01 0.1151 0.12069 0.0001118 "12.41" 12.85 12.78 55.46 66.56 63.75 43.05 53.71 50.97
"590" "Crossman_&_Reed_44093" "Isolation" "9_19_20" 44093 19 1.2 12.2 11 50 8.85 0.11608 0.1198 7.44e-05 "12.48" 12.45 12.88 51.5 61.38 60.31 39.02 48.93 47.43
"591" "Crossman_&_Reed_44094" "Isolation" "9_20_20" 44094 20 1.2 7.6 6.4 50 8.96 0.115 0.12046 0.0001092 "12.84" 12.48 12.53 50.76 64.36 61.04 37.92 51.88 48.51
"592" "Crossman_&_Reed_44095" "Isolation" "9_21_20" 44095 21 1.2 7.7 6.5 50 9.22 0.11619 0.1196 6.82e-05 "12.48" 12.39 12.51 52.04 60.42 61.65 39.56 48.03 49.14
"593" "Crossman_&_Reed_44096" "Isolation" "9_22_20" 44096 22 1.2 10.7 9.5 50 8.98 0.1162 0.11949 6.58e-05 "12.82" 12.33 12.5 55.24 61.61 62.94 42.42 49.28 50.44
"594" "Crossman_&_Reed_44097" "Isolation" "9_23_20" 44097 23 1.2 12.9 11.7 50 9.05 0.11536 0.1194 8.08e-05 "12.31" 12.46 12.39 51.2 61.67 62.16 38.89 49.21 49.77
"595" "Crossman_&_Reed_44098" "Isolation" "9_24_20" 44098 24 1.2 10.9 9.7 50 9.05 0.1151 0.11905 7.9e-05 "12.42" 12.43 12.47 63.67 63.43 64.62 51.25 51 52.15
"596" "Crossman_&_Reed_44099" "Isolation" "9_25_20" 44099 25 1.2 12.8 11.6 50 8.55 0.11601 0.1224 0.0001278 "12.48" 12.41 12.44 51.62 61.33 60.17 39.14 48.92 47.73
"597" "Crossman_&_Reed_44100" "Isolation" "9_26_20" 44100 26 1.2 12.4 11.2 50 NA 0.1157 0.12027 9.14e-05 "12.79" 12.8 12.95 56.22 66.79 67.23 43.43 53.99 54.28
"598" "Crossman_&_Reed_44101" "Isolation" "9_27_20" 44101 27 1.2 12.5 11.3 50 8.35 0.11517 0.1183 6.26e-05 "12.42" 12.32 12.41 51.32 60.46 60.36 38.9 48.14 47.95
"599" "Crossman_&_Reed_44102" "Isolation" "9_28_20" 44102 28 1.2 12.6 11.4 50 9 0.1145 0.11728 5.56e-05 "12.43" 12.53 12.49 57.54 63.74 62.57 45.11 51.21 50.08
"600" "Crossman_&_Reed_44103" "Isolation" "9_29_20" 44103 29 1.2 12.2 11 50 6.79 0.11476 0.1187 7.88e-05 "12.6" 12.41 12.41 51.81 61.32 61.01 39.21 48.91 48.6
"601" "Crossman_&_Reed_44104" "Isolation" "9_30_20" 44104 30 1.2 12 10.8 50 8.7 0.1155 0.12042 9.84e-05 "12.27" 12.39 12.49 64.58 63.42 63.56 52.31 51.03 51.07
"602" "Crossman_&_Reed_44105" "Isolation" "10_1_20" 44105 31 1.2 14.6 13.4 50 9.08 0.11432 0.1172 5.76e-05 "13.1" 12.89 12.8 51.21 60.14 60.78 38.11 47.25 47.98
"603" "Crossman_&_Reed_44106" "Isolation" "10_2_20" 44106 32 1.2 12.8 11.6 50 8.88 0.1159 0.11997 8.14e-05 "12.86" 12.82 12.94 52.8 61.35 62.71 39.94 48.53 49.77
"604" "Crossman_&_Reed_44107" "Isolation" "10_3_20" 44107 33 1.2 13.9 12.7 50 8.81 0.11441 0.1177 6.58e-05 "12.98" 13.14 12.95 50.96 60.76 60.58 37.98 47.62 47.63
"605" "Crossman_&_Reed_44108" "Isolation" "10_4_20" 44108 34 1.2 NA NA NA NA NA NA NA NA NA NA NA NA NA NA NA NA
"606" "Crossman_&_Reed_44109" "Isolation" "10_5_20" 44109 35 1.2 NA NA NA NA NA NA NA NA NA NA NA NA NA NA NA NA
"607" "Crossman_&_Reed_44110" "Isolation" "10_6_20" 44110 36 1.2 8.9 7.7 50 8.48 0.11488 0.11856 7.36e-05 "13.02" 13.05 12.88 61.55 64.87 65.38 48.53 51.82 52.5
"608" "Crossman_&_Reed_44111" "Isolation" "10_7_20" 44111 37 1.2 4.5 3.3 50 8.67 0.11499 0.1239 0.0001782 "12.81" 12.92 12.94 50.86 59.67 60.68 38.05 46.75 47.74
"609" "Crossman_&_Reed_44112" "Isolation" "10_8_20" 44112 38 1.2 10.3 9.1 50 8.84 0.11423 0.11879 9.12e-05 "12.9" 12.96 12.97 53.22 61.87 62.68 40.32 48.91 49.71
"610" "Crossman_&_Reed_44113" "Isolation" "10_9_20" 44113 39 1.2 11.9 10.7 50 8.65 0.11516 0.1195 8.68e-05 "12.81" 12.95 12.83 50.15 60.26 60.57 37.34 47.31 47.74
"611" "Crossman_&_Reed_44114" "Isolation" "10_10_20" 44114 40 1.2 11.8 10.6 50 8.73 0.1152 0.12097 0.0001154 "13.07" 13.1 12.95 54.45 65.1 64.1 41.38 52 51.15
"612" "Crossman_&_Reed_44115" "Isolation" "10_11_20" 44115 41 1.2 6.2 5 50 8.86 0.11571 0.1213 0.0001118 "12.87" 12.88 12.79 51.52 60.3 60.35 38.65 47.42 47.56
"613" "Crossman_&_Reed_44116" "Isolation" "10_12_20" 44116 42 1.2 11.7 10.5 50 8.97 0.1167 0.12033 7.26e-05 "12.26" 13.03 12.77 59.26 61.75 59.52 47 48.72 46.75
"614" "Crossman_&_Reed_44117" "Isolation" "10_13_20" 44117 43 1.2 11.9 10.7 50 8.95 0.11618 0.1205 8.64e-05 "12.89" 12.79 12.9 51.23 61.2 61.12 38.34 48.41 48.22
"615" "Crossman_&_Reed_44118" "Isolation" "10_14_20" 44118 44 1.2 13.1 11.9 50 8.65 0.1155 0.11986 8.72e-05 "12.81" 12.73 12.96 58.34 60.38 65.55 45.53 47.65 52.59
"616" "Crossman_&_Reed_44119" "Isolation" "10_15_20" 44119 45 1.2 11.8 10.6 50 8.9 0.11603 0.1201 8.14e-05 "13.01" 12.72 12.89 50.41 60.36 60.68 37.4 47.64 47.79
"617" "Crossman_&_Reed_44120" "Isolation" "10_16_20" 44120 46 1.2 9.8 8.6 50 8.99 0.116 0.1194 6.8e-05 "13.05" 13.02 12.9 53.23 62.23 61.18 40.18 49.21 48.28
"618" "Crossman_&_Reed_44121" "Isolation" "10_17_20" 44121 47 1.2 13.9 12.7 50 9.34 0.1158 0.11877 5.94e-05 "12.85" 12.68 12.73 59.58 62.95 60.18 46.73 50.27 47.45
"619" "Crossman_&_Reed_44122" "Isolation" "10_18_20" 44122 48 1.2 9.6 8.4 50 8.84 0.11659 0.12166 0.0001014 "12.83" 12.73 12.84 51.44 61.13 60.45 38.61 48.4 47.61
"620" "Crossman_&_Reed_44123" "Isolation" "10_19_20" 44123 49 1.2 2.3 1.1 50 8.76 0.11656 0.12089 8.66e-05 "12.74" 12.7 12.82 50.65 59.29 60.35 37.91 46.59 47.53
"621" "Crossman_&_Reed_44124" "Isolation" "10_20_20" 44124 50 1.2 3.3 2.1 50 8.65 0.11641 0.12153 0.0001024 "12.92" 12.94 12.93 50.82 59.75 60.39 37.9 46.81 47.46
"622" "Crossman_&_Reed_44125" "Isolation" "10_21_20" 44125 51 1.2 1.6 0.4 50 8.29 0.11582 0.1178 3.96e-05 "13" 12.88 12.94 51.01 59.96 59.79 38.01 47.08 46.85
"623" "Crossman_&_Reed_44126" "Isolation" "10_22_20" 44126 52 1.2 12.4 11.2 50 8.84 0.1154 0.12231 0.0001382 "12.98" 12.95 12.68 54.12 66.26 61.54 41.14 53.31 48.86
"624" "Crossman_&_Reed_44127" "Isolation" "10_23_20" 44127 53 1.2 11.2 10 50 8.71 0.1154 0.1204 1e-04 "12.92" 13 12.9 57.73 62.75 65.98 44.81 49.75 53.08
"625" "Crossman_&_Reed_44128" "Isolation" "10_24_20" 44128 54 1.2 5 3.8 50 8.54 0.1154 0.11633 1.86e-05 "12.94" 12.99 12.9 67.27 65.77 67.02 54.33 52.78 54.12
"626" "Crossman_&_Reed_44129" "Isolation" "10_25_20" 44129 55 1.2 1.9 0.7 50 NA NA NA NA "0" 0 12.93 0 0 49.77 0 0 36.84
"627" "Crossman_&_Reed_44130" "Isolation" "10_26_20" 44130 56 1.2 NA NA NA NA NA NA NA NA NA NA NA NA NA NA NA NA
"628" "Crossman_&_Reed_44131" "Isolation" "10_27_20" 44131 57 1.2 NA NA NA NA NA NA NA NA NA NA NA NA NA NA NA NA
"629" "Crossman_&_Reed_44132" "Isolation" "10_28_20" 44132 58 1.2 7.4 6.2 53 7.86 NA NA NA "13.04" 12.98 12.93 66.66 66.41 66.63 53.62 53.43 53.7
"630" "Crossman_&_Reed_44133" "Isolation" "10_29_20" 44133 59 1.2 2.1 0.9 37 8.09 0.11557 0.1166 2.78e-05 "12.46" 12.5 12.45 26.32 48.9 49.66 13.86 36.4 37.21
"631" "Crossman_&_Reed_44134" "Isolation" "10_30_20" 44134 60 1.2 3.1 1.9 50 8.21 0.11582 0.11729 2.94e-05 "12.52" 12.49 12.52 52.89 61.78 60.39 40.37 49.29 47.87
"632" "Crossman_&_Reed_44135" "Isolation" "10_31_20" 44135 61 1.2 1.5 0.3 50 6.68 0.11596 0.11674 1.56e-05 "12.56" 12.42 12.52 49.81 60.39 61.88 37.25 47.97 49.36
"633" "Crossman_&_Reed_44136" "Isolation" "11_1_20" 44136 62 1.2 5 3.8 49 8.38 0.11786 0.11785 -2e-07 "12.84" 12.69 12.77 57.42 59.92 61.3 44.58 47.23 48.53
"634" "Crossman_&_Reed_44137" "Isolation" "11_2_20" 44137 63 1.2 9.5 8.3 50 8.2 0.11546 0.1174 3.88e-05 "12.47" 12.38 12.63 51.79 60.73 61.94 39.32 48.35 49.31
"635" "Crossman_&_Reed_44138" "Isolation" "11_3_20" 44138 64 1.2 7.9 6.7 53 8.28 0.1154 0.11682 2.68e-05 "12.46" 12.55 12.53 52.79 63.37 58.07 40.33 50.82 45.54
"636" "Crossman_&_Reed_44139" "Isolation" "11_4_20" 44139 65 1.2 13.8 12.6 50 8.33 0.11438 0.1165 4.24e-05 "12.49" 12.6 12.53 50.83 61.13 60.96 38.34 48.53 48.43
"637" "Crossman_&_Reed_44140" "Isolation" "11_5_20" 44140 66 1.2 5.2 4 45 8.22 0.11492 0.11733 5.36e-05 "12.64" 12.47 12.5 57.49 56.67 61.99 44.85 44.2 49.49
"638" "Crossman_&_Reed_44141" "Isolation" "11_6_20" 44141 67 1.2 11.7 10.5 50 8.47 0.11506 0.11674 3.36e-05 "12.61" 12.47 12.4 51.32 61.17 61.69 38.71 48.7 49.29
"639" "Crossman_&_Reed_44142" "Isolation" "11_7_20" 44142 68 1.2 12 10.8 50 8.43 0.11557 0.11699 2.84e-05 "12.95" 12.48 12.46 62.54 60.98 55.5 49.59 48.5 43.04
"640" "Crossman_&_Reed_44143" "Isolation" "11_8_20" 44143 69 1.2 12.3 11.1 50 8.69 0.11626 0.11798 3.44e-05 "12.87" 12.94 12.51 50.55 60.17 59.36 37.68 47.23 46.85
"641" "Crossman_&_Reed_44144" "Isolation" "11_9_20" 44144 70 1.2 13.3 12.1 50 8.29 0.1151 0.11703 3.86e-05 "12.41" 12.44 12.51 55.95 59.13 61.16 43.54 46.69 48.65
"642" "Crossman_&_Reed_44145" "Isolation" "11_10_20" 44145 71 1.2 12.9 11.7 50 8.64 0.11545 0.11674 2.58e-05 "12.53" 12.59 12.86 51.48 60.59 61.4 38.95 48 48.54
"643" "Crossman_&_Reed_44146" "Isolation" "11_11_20" 44146 72 1.2 11 9.8 50 NA NA NA NA NA NA NA NA NA NA NA NA NA
"644" "Crossman_&_Reed_44147" "Isolation" "11_12_20" 44147 73 1.2 5.1 3.9 50 8.72 0.1159 0.12035 8.9e-05 "12.5" 12.48 12.51 50.84 61.74 60.88 38.34 49.26 48.37
"645" "Crossman_&_Reed_44148" "Isolation" "11_13_20" 44148 74 1.2 1.6 0.4 47 7.35 0.11564 0.11682 2.51e-05 "12.36" 12.88 12.79 57.26 58.68 63.21 44.9 45.8 50.42
"646" "Crossman_&_Reed_44149" "Isolation" "11_14_20" 44149 75 1.2 1.5 0.3 50 7.8 0.11558 0.11657 1.98e-05 "12.42" 12.49 12.78 51.48 60.72 59.85 39.06 48.23 47.07
"647" "Crossman_&_Reed_44150" "Isolation" "11_15_20" 44150 76 1.2 4 2.8 50 8.54 0.11604 0.12084 9.6e-05 "13.05" 12.97 13.02 55 62.14 61.33 41.95 49.17 48.31
"648" "Crossman_&_Reed_44151" "Isolation" "11_16_20" 44151 77 1.2 6.1 4.9 50 8.65 0.11497 0.11789 5.84e-05 "12.58" 12.8 12.59 51.33 60.4 60.54 38.75 47.6 47.95
"649" "Crossman_&_Reed_44152" "Isolation" "11_17_20" 44152 78 1.2 7 5.8 50 8.29 0.11403 0.11561 3.16e-05 "12.85" 13.01 12.53 57.17 63.14 58.01 44.32 50.13 45.48
"650" "Crossman_&_Reed_44153" "Isolation" "11_18_20" 44153 79 1.2 13 11.8 50 8.21 0.11525 0.11617 1.84e-05 "12.44" 12.58 12.57 49.91 60.23 60.5 37.47 47.65 47.93
"651" "Crossman_&_Reed_44154" "Isolation" "11_19_20" 44154 80 1.2 13 11.8 50 8.24 0.11424 0.11596 3.44e-05 "12.57" 12.45 12.56 57.28 62.02 57.08 44.71 49.57 44.52
"652" "Crossman_&_Reed_44155" "Isolation" "11_20_20" 44155 81 1.2 12.3 11.1 50 8.45 0.1164 0.11714 1.48e-05 "12.58" 12.6 12.33 49.83 61.37 59.88 37.25 48.77 47.55
"653" "Crossman_&_Reed_44156" "Isolation" "11_21_20" 44156 82 1.2 8.7 7.5 50 7.96 0.11597 0.11594 -6e-07 "12.57" 12.61 12.46 62.03 61.2 61.13 49.46 48.59 48.67
"654" "Crossman_&_Reed_44157" "Isolation" "11_22_20" 44157 83 1.2 9.4 8.2 50 7.89 0.11485 0.11611 2.52e-05 "12.58" 12.59 13.04 51.03 61.02 60.71 38.45 48.43 47.67
"655" "Crossman_&_Reed_44158" "Isolation" "11_23_20" 44158 84 1.2 6.1 4.9 47.5 8.04 0.11386 0.11545 3.35e-05 "12.57" 12.42 12.82 62.2 54.27 58.63 49.63 41.85 45.81
"656" "Crossman_&_Reed_44159" "Isolation" "11_24_20" 44159 85 1.2 NA NA NA NA NA NA NA NA NA NA NA NA NA NA NA NA
"657" "Crossman_&_Reed_44160" "Isolation" "11_25_20" 44160 86 1.2 NA NA NA NA NA NA NA NA NA NA NA NA NA NA NA NA
"658" "Darley_North_&_South_44067" "C" "8_24_20" 44067 -7 1.2 NA NA NA NA NA NA NA NA NA NA NA NA NA NA NA NA
"659" "Darley_North_&_South_44068" "C" "8_25_20" 44068 -6 1.2 NA NA NA NA NA NA NA NA NA NA NA NA NA NA NA NA
"660" "Darley_North_&_South_44069" "C" "8_26_20" 44069 -5 1.2 NA NA NA NA NA NA NA NA NA NA NA NA NA NA NA NA
"661" "Darley_North_&_South_44070" "C" "8_27_20" 44070 -4 1.2 NA NA NA NA NA NA NA NA NA NA NA NA NA NA NA NA
"662" "Darley_North_&_South_44071" "C" "8_28_20" 44071 -3 1.2 NA NA NA NA NA NA NA NA NA NA NA NA NA NA NA NA
"663" "Darley_North_&_South_44072" "C" "8_29_20" 44072 -2 1.2 NA NA NA NA NA NA NA NA NA NA NA NA NA NA NA NA
"664" "Darley_North_&_South_44073" "C" "8_30_20" 44073 -1 1.2 NA NA NA NA NA NA NA NA NA NA NA NA NA NA NA NA
"665" "Darley_North_&_South_44074" "C" "8_31_20" 44074 0 1.2 NA NA 50 8.89 0.1146 0.11862 8.04e-05 "12.43" 12.53 12.41 54.92 61.72 61.76 42.49 49.19 49.35
"666" "Darley_North_&_South_44075" "C" "9_1_20" 44075 1 1.2 12.2 11 50 8.94 0.11469 0.11938 9.38e-05 "12.45" 12.5 12.58 51.73 61.08 61.2 39.28 48.58 48.62
"667" "Darley_North_&_South_44076" "C" "9_2_20" 44076 2 1.2 7 5.8 50 9.11 0.11646 0.12069 8.46e-05 "12.51" 12.57 12.53 51.54 60.68 61.84 39.03 48.11 49.31
"668" "Darley_North_&_South_44077" "C" "9_3_20" 44077 3 1.2 10 8.8 50 9.06 0.11664 0.1222 0.0001112 "12.45" 12.95 12.44 52.17 61.96 61.82 39.72 49.01 49.38
"669" "Darley_North_&_South_44078" "C" "9_4_20" 44078 4 1.2 13.3 12.1 50 9 0.1146 0.11912 9.04e-05 "12.58" 12.5 12.45 53 62.43 62.1 40.42 49.93 49.65
"670" "Darley_North_&_South_44079" "C" "9_5_20" 44079 5 1.2 10.8 9.6 50 8.98 0.11475 0.1213 0.000131 "12.83" 12.8 12.57 50.9 60.53 61.35 38.07 47.73 48.78
"671" "Darley_North_&_South_44080" "C" "9_6_20" 44080 6 1.2 10.6 9.4 50 8.36 0.1163 0.12147 0.0001034 "12.42" 12.4 12.5 52.01 62.38 62.78 39.59 49.98 50.28
"672" "Darley_North_&_South_44081" "C" "9_7_20" 44081 7 1.2 8 6.8 50 8.82 0.11662 0.123 0.0001276 "12.92" NA NA 50.59 NA 61.25 37.67 NA NA
"673" "Darley_North_&_South_44082" "C" "9_8_20" 44082 8 1.2 11.1 9.9 50 9.17 0.1158 0.11946 7.32e-05 "12.46" 12.88 13.14 53.89 60 61.37 41.43 47.12 48.23
"674" "Darley_North_&_South_44083" "C" "9_9_20" 44083 9 1.2 NA NA NA NA NA NA NA NA NA NA NA NA NA NA NA NA
"675" "Darley_North_&_South_44084" "C" "9_10_20" 44084 10 1.2 6.9 5.7 50 8.9 0.1167 0.11904 4.68e-05 "12.74" 12.85 12.8 55.32 62.94 61.65 42.58 50.09 48.85
"676" "Darley_North_&_South_44085" "C" "9_11_20" 44085 11 1.2 11.1 9.9 50 9.06 0.11662 0.1208 8.36e-05 "13.01" 12.99 12.81 50.67 59.95 60.04 37.66 46.96 47.23
"677" "Darley_North_&_South_44086" "C" "9_12_20" 44086 12 1.2 11.2 10 50 8.42 0.1145 0.1185 8e-05 "12.4" 12.81 12.42 58.35 60.64 62.96 45.95 47.83 50.54
"678" "Darley_North_&_South_44087" "C" "9_13_20" 44087 13 1.2 9.5 8.3 50 7.9 0.117 0.1221 0.000102 "12.5" 12.41 12.49 56.24 63.66 61.07 43.74 51.25 48.58
"679" "Darley_North_&_South_44088" "C" "9_14_20" 44088 14 1.2 9.2 8 50 8.82 0.1156 0.12182 0.0001244 "12.44" 12.4 12.46 52.14 63.57 61.87 39.7 51.17 49.41
"680" "Darley_North_&_South_44089" "C" "9_15_20" 44089 15 1.2 9.2 8 50 9.12 0.11496 0.12225 0.0001458 "12.99" 12.8 12.48 50.76 59.62 60.56 37.77 46.82 48.08
"681" "Darley_North_&_South_44090" "C" "9_16_20" 44090 16 1.2 11 9.8 50 8.8 0.11395 0.12122 0.0001454 "12.7" 12.39 12.52 50.68 60.44 61.37 37.98 48.05 48.85
"682" "Darley_North_&_South_44091" "C" "9_17_20" 44091 17 1.2 11.5 10.3 50 9.12 0.11573 0.1218 0.0001214 "12.51" 12.53 12.41 51.05 61.62 59.89 38.54 49.09 47.48
"683" "Darley_North_&_South_44092" "C" "9_18_20" 44092 18 1.2 10.4 9.2 50 8.6 0.1157 0.12204 0.0001268 "12.49" 12.45 12.86 52.03 62.84 64.08 39.54 50.39 51.22
"684" "Darley_North_&_South_44093" "C" "9_19_20" 44093 19 1.2 9.6 8.4 50 8.85 0.11473 0.121 0.0001254 "12.4" 12.5 12.46 51.28 59.58 61.44 38.88 47.08 48.98
"685" "Darley_North_&_South_44094" "C" "9_20_20" 44094 20 1.2 10 8.8 50 8.75 0.1147 0.12082 0.0001224 "12.96" 12.49 12.78 54.75 64.03 62.27 41.79 51.54 49.49
"686" "Darley_North_&_South_44095" "C" "9_21_20" 44095 21 1.2 7 5.8 50 8.72 0.11654 0.1242 0.0001532 "12.8" 12.5 12.47 51.01 61.02 60.86 38.21 48.52 48.39
"687" "Darley_North_&_South_44096" "C" "9_22_20" 44096 22 1.2 13.2 12 50 8.62 0.1156 0.12257 0.0001394 "12.49" 12.51 12.51 57.5 63.46 62.62 45.01 50.95 50.11
"688" "Darley_North_&_South_44097" "C" "9_23_20" 44097 23 1.2 6.7 5.5 50 8.87 0.1161 0.1234 0.000146 "12.45" 12.39 12.32 51.17 61.13 60.92 38.72 48.74 48.6
"689" "Darley_North_&_South_44098" "C" "9_24_20" 44098 24 1.2 12.5 11.3 50 8.96 0.11644 0.1221 0.0001132 "12.52" 12.38 12.44 55.18 63.85 66.19 42.66 51.47 53.75
"690" "Darley_North_&_South_44099" "C" "9_25_20" 44099 25 1.2 12.2 11 50 8.86 0.11499 0.1201 0.0001022 "12.45" 12.5 12.41 51.71 61.3 61.57 39.26 48.8 49.16
"691" "Darley_North_&_South_44100" "C" "9_26_20" 44100 26 1.2 9.4 8.2 50 NA 0.1152 0.12023 0.0001006 "12.8" 12.38 12.7 51.24 64.64 64.31 38.44 52.26 51.61
"692" "Darley_North_&_South_44101" "C" "9_27_20" 44101 27 1.2 10.7 9.5 50 8.25 0.11475 0.1193 9.1e-05 "12.49" 12.43 12.43 51.45 61.51 61.48 38.96 49.08 49.05
"693" "Darley_North_&_South_44102" "C" "9_28_20" 44102 28 1.2 11.3 10.1 50 8.71 0.1153 0.1193 8e-05 "12.95" 12.39 12.45 53.25 65.3 62.89 40.3 52.91 50.44
"694" "Darley_North_&_South_44103" "C" "9_29_20" 44103 29 1.2 10 8.8 50 8.84 0.11475 0.1199 0.000103 "12.38" 12.39 12.77 51.52 60.47 61.11 39.14 48.08 48.34
"695" "Darley_North_&_South_44104" "C" "9_30_20" 44104 30 1.2 9.8 8.6 50 8.48 0.1147 0.12088 0.0001236 "12.5" 12.39 12.48 56.63 63.36 63.77 44.13 50.97 51.29
"696" "Darley_North_&_South_44105" "C" "10_1_20" 44105 31 1.2 10.2 9 50 8.88 0.11585 0.1218 0.000119 "12.8" 12.77 12.94 51.49 60.55 61.62 38.69 47.78 48.68
"697" "Darley_North_&_South_44106" "C" "10_2_20" 44106 32 1.2 11.6 10.4 50 8.73 0.1153 0.12221 0.0001382 "12.95" 12.88 12.8 57.38 61.88 61.23 44.43 49 48.43
"698" "Darley_North_&_South_44107" "C" "10_3_20" 44107 33 1.2 12 10.8 50 8.75 0.11448 0.11919 9.42e-05 "12.71" 13.04 12.85 50.2 61.17 60.79 37.49 48.13 47.94
"699" "Darley_North_&_South_44108" "C" "10_4_20" 44108 34 1.2 NA NA NA NA NA NA NA NA NA NA NA NA NA NA NA NA
"700" "Darley_North_&_South_44109" "C" "10_5_20" 44109 35 1.2 NA NA NA NA NA NA NA NA NA NA NA NA NA NA NA NA
"701" "Darley_North_&_South_44110" "C" "10_6_20" 44110 36 1.2 8.8 7.6 50 8.52 0.1151 0.11819 6.18e-05 "13" 12.93 12.85 53.03 64.26 63.19 40.03 51.33 50.34
"702" "Darley_North_&_South_44111" "C" "10_7_20" 44111 37 1.2 12.3 11.1 50 8.65 0.11511 0.1207 0.0001118 "12.92" 13.02 12.93 50.83 60.86 60.85 37.91 47.84 47.92
"703" "Darley_North_&_South_44112" "C" "10_8_20" 44112 38 1.2 10.1 8.9 50 8.68 0.11502 0.12034 0.0001064 "12.93" 12.92 12.91 53.48 62.17 63.75 40.55 49.25 50.84
"704" "Darley_North_&_South_44113" "C" "10_9_20" 44113 39 1.2 5.3 4.1 50 8.78 0.11479 0.1197 9.82e-05 "12.84" 13.13 13.09 50.92 60.45 60.75 38.08 47.32 47.66
"705" "Darley_North_&_South_44114" "C" "10_10_20" 44114 40 1.2 11 9.8 50 8.69 0.1142 0.12002 0.0001164 "12.85" 12.95 12.75 54.25 63.02 64.79 41.4 50.07 52.04
"706" "Darley_North_&_South_44115" "C" "10_11_20" 44115 41 1.2 12.4 11.2 50 8.69 0.11422 0.1194 0.0001036 "13.08" 12.89 12.77 51.05 61.43 61.11 37.97 48.54 48.34
"707" "Darley_North_&_South_44116" "C" "10_12_20" 44116 42 1.2 10.4 9.2 50 8.72 0.1159 0.12133 0.0001086 "13.02" 12.76 12.83 53.04 62.87 61.63 40.02 50.11 48.8
"708" "Darley_North_&_South_44117" "C" "10_13_20" 44117 43 1.2 6.4 5.2 50 8.85 0.11683 0.1247 0.0001574 "12.92" 12.8 12.91 50.42 60.89 60.26 37.5 48.09 47.35
"709" "Darley_North_&_South_44118" "C" "10_14_20" 44118 44 1.2 11.7 10.5 50 8.94 0.1156 0.11957 7.94e-05 "12.79" 12.77 12.81 54.3 60.13 64.06 41.51 47.36 51.25
"710" "Darley_North_&_South_44119" "C" "10_15_20" 44119 45 1.2 8.4 7.2 50 8.82 0.11688 0.1221 0.0001044 "12.85" 12.9 13.03 50.94 60.93 61.33 38.09 48.03 48.3
"711" "Darley_North_&_South_44120" "C" "10_16_20" 44120 46 1.2 10.3 9.1 50 8.92 0.1148 0.1217 0.000138 "12.98" 12.96 12.92 51.19 64.63 62.59 38.21 51.67 49.67
"712" "Darley_North_&_South_44121" "C" "10_17_20" 44121 47 1.2 11.3 10.1 50 7.88 0.1149 0.12072 0.0001164 "12.66" 12.84 12.8 52.37 62.43 60.77 39.71 49.59 47.97
"713" "Darley_North_&_South_44122" "C" "10_18_20" 44122 48 1.2 9.9 8.7 50 8.83 0.11489 0.11977 9.76e-05 "12.76" 12.91 12.77 51.05 61.36 60.76 38.29 48.45 47.99
"714" "Darley_North_&_South_44123" "C" "10_19_20" 44123 49 1.2 10.9 9.7 50 8.81 0.11533 0.11817 5.68e-05 "12.97" 12.66 12.8 51.06 60.04 59.89 38.09 47.38 47.09
"715" "Darley_North_&_South_44124" "C" "10_20_20" 44124 50 1.2 11.2 10 50 8.75 0.11556 0.12058 0.0001004 "12.77" 12.95 12.81 50.85 60.35 60.04 38.08 47.4 47.23
"716" "Darley_North_&_South_44125" "C" "10_21_20" 44125 51 1.2 13 11.8 50 8.79 0.11722 0.1211 7.76e-05 "12.8" 12.9 12.83 50.06 61.02 61.1 37.26 48.12 48.27
"717" "Darley_North_&_South_44126" "C" "10_22_20" 44126 52 1.2 9.4 8.2 50 8.66 0.1149 0.12033 0.0001086 "12.8" 12.96 12.76 61.24 62.47 60.68 48.44 49.51 47.92
"718" "Darley_North_&_South_44127" "C" "10_23_20" 44127 53 1.2 9.2 8 50 8.65 0.11619 0.1206 8.82e-05 "12.89" 13.11 12.96 57.94 60.72 60.36 45.05 47.61 47.4
"719" "Darley_North_&_South_44128" "C" "10_24_20" 44128 54 1.2 7.9 6.7 50 8.72 0.1144 0.11887 8.94e-05 "12.81" 12.92 12.94 52.34 61.32 62.93 39.53 48.4 49.99
"720" "Darley_North_&_South_44129" "C" "10_25_20" 44129 55 1.2 9.2 8 50 8.81 0.11651 0.1215 9.98e-05 "12.96" 12.94 12.91 51.05 60.57 60.19 38.09 47.63 47.28
"721" "Darley_North_&_South_44130" "C" "10_26_20" 44130 56 1.2 NA NA NA NA NA NA NA NA NA NA NA NA NA NA NA NA
"722" "Darley_North_&_South_44131" "C" "10_27_20" 44131 57 1.2 NA NA NA NA NA NA NA NA NA NA NA NA NA NA NA NA
"723" "Darley_North_&_South_44132" "C" "10_28_20" 44132 58 1.2 9.7 8.5 48 8.27 NA NA NA "12.95" 13.01 12.83 64.26 57.4 65 51.31 44.39 52.17
"724" "Darley_North_&_South_44133" "C" "10_29_20" 44133 59 1.2 12.3 11.1 50 9.13 0.11633 0.1197 6.74e-05 "12.53" 12.57 12.61 51.21 60.91 61.74 38.68 48.34 49.13
"725" "Darley_North_&_South_44134" "C" "10_30_20" 44134 60 1.2 11.1 9.9 50 8.57 0.11628 0.11992 7.28e-05 "12.52" 12.35 12.59 53.73 61.6 60.83 41.21 49.25 48.24
"726" "Darley_North_&_South_44135" "C" "10_31_20" 44135 61 1.2 10.1 8.9 50 8.75 0.116 0.11992 7.84e-05 "12.58" 12.45 12.49 50.46 60.87 61.77 37.88 48.42 49.28
"727" "Darley_North_&_South_44136" "C" "11_1_20" 44136 62 1.2 9 7.8 47 8.33 0.11934 0.11958 5.11e-06 "12.42" 12.44 12.4 58.19 59.53 60.23 45.77 47.09 47.83
"728" "Darley_North_&_South_44137" "C" "11_2_20" 44137 63 1.2 11.4 10.2 50 8.83 0.11545 0.1207 0.000105 "12.5" 12.52 12.5 50.8 62.09 61.33 38.3 49.57 48.83
"729" "Darley_North_&_South_44138" "C" "11_3_20" 44138 64 1.2 10.4 9.2 50 8.93 0.1163 0.12198 0.0001136 "12.57" 12.39 12.51 52.55 61.34 61.74 39.98 48.95 49.23
"730" "Darley_North_&_South_44139" "C" "11_4_20" 44139 65 1.2 8.6 7.4 50 8.72 0.11482 0.11924 8.84e-05 "12.54" 12.53 12.46 51.06 61.03 61.48 38.52 48.5 49.02
"731" "Darley_North_&_South_44140" "C" "11_5_20" 44140 66 1.2 10.9 9.7 45 9 0.1158 0.12035 0.000101111 "12.55" 12.91 12.48 51.4 56.75 58.96 38.85 43.84 46.48
"732" "Darley_North_&_South_44141" "C" "11_6_20" 44141 67 1.2 14.1 12.9 50 8.91 0.11492 0.11983 9.82e-05 "12.47" 12.53 12.5 51.4 60.56 59.8 38.93 48.03 47.3
"733" "Darley_North_&_South_44142" "C" "11_7_20" 44142 68 1.2 11.6 10.4 50 9.02 0.11537 0.12019 9.64e-05 "12.98" 12.97 12.49 57.27 61.09 59.34 44.29 48.12 46.85
"734" "Darley_North_&_South_44143" "C" "11_8_20" 44143 69 1.2 11.8 10.6 50 8.74 0.11682 0.12077 7.9e-05 "12.34" 12.38 12.48 50.73 61.28 60.97 38.39 48.9 48.49
"735" "Darley_North_&_South_44144" "C" "11_9_20" 44144 70 1.2 11.3 10.1 50 8.58 0.11515 0.11901 7.72e-05 "12.48" 12.52 12.47 53.5 61.22 58.44 41.02 48.7 45.97
"736" "Darley_North_&_South_44145" "C" "11_10_20" 44145 71 1.2 11.5 10.3 50 8.99 0.11724 0.11942 4.36e-05 "12.46" 12.5 12.45 51.57 60.83 60.29 39.11 48.33 47.84
"737" "Darley_North_&_South_44146" "C" "11_11_20" 44146 72 1.2 12.4 11.2 50 8.44 0.11442 0.11804 7.24e-05 "12.46" 12.59 12.44 50.98 60.82 61.01 38.52 48.23 48.57
"738" "Darley_North_&_South_44147" "C" "11_12_20" 44147 73 1.2 12.2 11 50 7.82 0.11587 0.12014 8.54e-05 "12.66" 12.44 12.41 51.32 60.67 60.59 38.66 48.23 48.18
"739" "Darley_North_&_South_44148" "C" "11_13_20" 44148 74 1.2 11.4 10.2 48.5 8.25 0.11582 0.11979 8.19e-05 "12.57" 12.43 12.64 55.74 59.55 60.4 43.17 47.12 47.76
"740" "Darley_North_&_South_44149" "C" "11_14_20" 44149 75 1.2 10.3 9.1 50 8.48 0.11524 0.11787 5.26e-05 "12.49" 12.53 12.49 51.26 60.33 60.93 38.77 47.8 48.44
"741" "Darley_North_&_South_44150" "C" "11_15_20" 44150 76 1.2 9.6 8.4 50 8.31 0.11719 0.11996 5.54e-05 "12.5" 12.97 12.94 65.94 53.95 62.07 53.44 40.98 49.13
"742" "Darley_North_&_South_44151" "C" "11_16_20" 44151 77 1.2 NA NA 50 8.28 0.11492 0.1187 7.56e-05 "12.5" 12.92 12.47 51.03 59.93 61.04 38.53 47.01 48.57
"743" "Darley_North_&_South_44152" "C" "11_17_20" 44152 78 1.2 12.4 11.2 50 8.98 0.1137 0.11832 9.24e-05 "12.5" 12.45 12.86 50.07 60.76 60.57 37.57 48.31 47.71
"744" "Darley_North_&_South_44153" "C" "11_18_20" 44153 79 1.2 10.5 9.3 50 8.66 0.11485 0.11929 8.88e-05 "12.59" 12.39 12.45 51.65 60.28 60.38 39.06 47.89 47.93
"745" "Darley_North_&_South_44154" "C" "11_19_20" 44154 80 1.2 10.2 9 46 8.68 0.11509 0.11888 8.24e-05 "12.52" 12.47 12.37 55.76 58.02 58.77 43.24 45.55 46.4
"746" "Darley_North_&_South_44155" "C" "11_20_20" 44155 81 1.2 10.1 8.9 50 8.57 0.11499 0.12129 0.000126 "12.51" 12.36 12.43 51.34 61.09 61.17 38.83 48.73 48.74
"747" "Darley_North_&_South_44156" "C" "11_21_20" 44156 82 1.2 10.2 9 52 8.29 0.11525 0.11594 1.33e-05 "12.52" 12.46 12.54 53.81 63.31 63.58 41.29 50.85 51.04
"748" "Darley_North_&_South_44157" "C" "11_22_20" 44157 83 1.2 10.4 9.2 50 8.5 0.11412 0.11731 6.38e-05 "12.91" 12.38 12.52 51.63 60.48 60.97 38.72 48.1 48.45
"749" "Darley_North_&_South_44158" "C" "11_23_20" 44158 84 1.2 10.6 9.4 50 8.67 0.11341 0.11587 4.92e-05 "12.79" 12.83 12.47 54.04 62.77 62.2 41.25 49.94 49.73
"750" "Darley_North_&_South_44159" "C" "11_24_20" 44159 85 1.2 NA NA NA NA NA NA NA NA NA NA NA NA NA NA NA NA
"751" "Darley_North_&_South_44160" "C" "11_25_20" 44160 86 1.2 NA NA NA NA NA NA NA NA NA NA NA NA NA NA NA NA
"752" "Farrand_44067" "P" "8_24_20" 44067 -7 1.2 NA NA NA NA NA NA NA NA NA NA NA NA NA NA NA NA
"753" "Farrand_44068" "P" "8_25_20" 44068 -6 1.2 NA NA NA NA NA NA NA NA NA NA NA NA NA NA NA NA
"754" "Farrand_44069" "P" "8_26_20" 44069 -5 1.2 NA NA NA NA NA NA NA NA NA NA NA NA NA NA NA NA
"755" "Farrand_44070" "P" "8_27_20" 44070 -4 1.2 NA NA NA NA NA NA NA NA NA NA NA NA NA NA NA NA
"756" "Farrand_44071" "P" "8_28_20" 44071 -3 1.2 NA NA NA NA NA NA NA NA NA NA NA NA NA NA NA NA
"757" "Farrand_44072" "P" "8_29_20" 44072 -2 1.2 NA NA NA NA NA NA NA NA NA NA NA NA NA NA NA NA
"758" "Farrand_44073" "P" "8_30_20" 44073 -1 1.2 NA NA 50 8.62 0.11469 0.11865 7.92e-05 "12.53" 12.48 12.52 51.69 61.87 59.77 39.16 49.39 47.25
"759" "Farrand_44074" "P" "8_31_20" 44074 0 1.2 NA NA 50 8.52 0.114 0.11968 0.0001136 "12.5" 12.52 12.44 52.89 63.74 63.32 40.39 51.22 50.88
"760" "Farrand_44075" "P" "9_1_20" 44075 1 1.2 10.8 9.6 50 9 0.11536 0.12038 0.0001004 "12.44" 12.33 12.51 52.11 62 61.79 39.67 49.67 49.28
"761" "Farrand_44076" "P" "9_2_20" 44076 2 1.2 11.4 10.2 50 9.15 0.11458 0.12241 0.0001566 "12.46" 12.55 12.54 51.47 61.41 66.67 39.01 48.86 54.13
"762" "Farrand_44077" "P" "9_3_20" 44077 3 1.2 12.8 11.6 50 9.17 0.1146 0.12141 0.0001362 "12.47" 12.42 12.47 51.65 61.81 61.62 39.18 49.39 49.15
"763" "Farrand_44078" "P" "9_4_20" 44078 4 1.2 11.8 10.6 50 9.13 0.115 0.12156 0.0001312 "12.48" 12.44 12.48 54.07 66.13 65.85 41.59 53.69 53.37
"764" "Farrand_44079" "P" "9_5_20" 44079 5 1.2 11.4 10.2 50 9.1 0.11436 0.1221 0.0001548 "12.89" 12.47 12.83 50.01 61.04 59.98 37.12 48.57 47.15
"765" "Farrand_44080" "P" "9_6_20" 44080 6 1.2 11.3 10.1 50 8.75 0.1153 0.11833 6.06e-05 "12.51" 12.55 12.42 51.29 62.53 62.57 38.78 49.98 50.15
"766" "Farrand_44081" "P" "9_7_20" 44081 7 1.2 8.8 7.6 50 8.52 0.11633 0.1239 0.0001514 "13.02" NA NA 51.4 NA 61.07 38.38 NA NA
"767" "Farrand_44082" "P" "9_8_20" 44082 8 1.2 8 6.8 50 8.03 0.1154 0.12147 0.0001214 "12.55" 12.53 12.3 58.41 61.37 63.91 45.86 48.84 51.61
"768" "Farrand_44083" "P" "9_9_20" 44083 9 1.2 NA NA NA NA NA NA NA NA NA NA NA NA NA NA NA NA
"769" "Farrand_44084" "P" "9_10_20" 44084 10 1.2 6.9 5.7 50 8.9 0.1153 0.11952 8.44e-05 "12.85" 12.9 12.87 54.76 62.99 65.56 41.91 50.09 52.69
"770" "Farrand_44085" "P" "9_11_20" 44085 11 1.2 10.8 9.6 50 9.16 0.11618 0.12 7.64e-05 "12.83" 13.01 12.83 50.52 61.32 60.7 37.69 48.31 47.87
"771" "Farrand_44086" "P" "9_12_20" 44086 12 1.2 5.5 4.3 50 7.79 0.1154 0.1213 0.000118 "12.75" 12.59 12.79 57.34 64.98 65.98 44.59 52.39 53.19
"772" "Farrand_44087" "P" "9_13_20" 44087 13 1.2 11 9.8 50 7.93 0.1157 0.12122 0.0001104 "12.49" 12.63 12.49 56.8 61.91 62.92 44.31 49.28 50.43
"773" "Farrand_44088" "P" "9_14_20" 44088 14 1.2 9.4 8.2 NA NA NA NA NA "12.48" 12.36 12.5 55.58 67.45 64.46 43.1 55.09 51.96
"774" "Farrand_44089" "P" "9_15_20" 44089 15 1.2 13.3 12.1 50 9.16 0.11413 0.11955 0.0001084 "12.5" 12.49 12.5 50.64 60.11 61.48 38.14 47.62 48.98
"775" "Farrand_44090" "P" "9_16_20" 44090 16 1.2 9.5 8.3 50 8.9 0.11507 0.12246 0.0001478 "12.81" 12.86 12.51 50.76 60.72 60.75 37.95 47.86 48.24
"776" "Farrand_44091" "P" "9_17_20" 44091 17 1.2 11 9.8 50 9.12 0.11537 0.1209 0.0001106 "12.5" 12.48 12.4 50.72 61.23 61.24 38.22 48.75 48.84
"777" "Farrand_44092" "P" "9_18_20" 44092 18 1.2 9.7 8.5 50 8.94 0.1159 0.12034 8.88e-05 "12.52" 12.51 12.91 55.8 66.44 64.07 43.28 53.93 51.16
"778" "Farrand_44093" "P" "9_19_20" 44093 19 1.2 8.7 7.5 50 8.85 0.11536 0.1265 0.0002228 "12.52" 12.76 12.46 52.27 60.15 61.29 39.75 47.39 48.83
"779" "Farrand_44094" "P" "9_20_20" 44094 20 1.2 10.4 9.2 50 8.89 0.1154 0.12028 9.76e-05 "12.35" 12.45 12.34 53.41 62.15 62.25 41.06 49.7 49.91
"780" "Farrand_44095" "P" "9_21_20" 44095 21 1.2 9.8 8.6 50 8.6 0.11534 0.1199 9.12e-05 "12.44" 12.47 12.51 51.64 61.6 62.08 39.2 49.13 49.57
"781" "Farrand_44096" "P" "9_22_20" 44096 22 1.2 8.5 7.3 50 8.71 0.1153 0.11977 8.94e-05 "12.45" 12.41 12.33 60.65 61.47 63.66 48.2 49.06 51.33
"782" "Farrand_44097" "P" "9_23_20" 44097 23 1.2 9.3 8.1 50 9.13 0.11576 0.1219 0.0001228 "12.7" 12.45 12.5 50.83 60.43 61.26 38.13 47.98 48.76
"783" "Farrand_44098" "P" "9_24_20" 44098 24 1.2 10.6 9.4 50 9.13 0.11545 0.1223 0.000137 "12.46" 12.48 12.81 54.29 65.79 60.78 41.83 53.31 47.97
"784" "Farrand_44099" "P" "9_25_20" 44099 25 1.2 7 5.8 50 9.1 0.11487 0.1196 9.46e-05 "12.41" 12.5 12.95 48.65 59.59 58.52 36.24 47.09 45.57
"785" "Farrand_44100" "P" "9_26_20" 44100 26 1.2 11 9.8 50 NA 0.1143 0.12213 0.0001566 "12.79" 12.46 12.77 51.93 64.71 60.79 39.14 52.25 48.02
"786" "Farrand_44101" "P" "9_27_20" 44101 27 1.2 9.1 7.9 50 8.44 0.11455 0.1191 9.1e-05 "12.52" 12.51 12.47 51.11 61.09 60.43 38.59 48.58 47.96
"787" "Farrand_44102" "P" "9_28_20" 44102 28 1.2 12.6 11.4 50 9.22 0.1159 0.11909 6.38e-05 "12.51" 12.41 12.44 56.34 63.65 67.57 43.83 51.24 55.13
"788" "Farrand_44103" "P" "9_29_20" 44103 29 1.2 14 12.8 50 8.21 0.11461 0.1185 7.78e-05 "12.42" 12.43 12.47 49.62 60.96 60.95 37.2 48.53 48.48
"789" "Farrand_44104" "P" "9_30_20" 44104 30 1.2 5.7 4.5 50 8.67 0.1165 0.12102 9.04e-05 "12.29" 12.51 12.48 54.92 63.3 64.36 42.63 50.79 51.88
"790" "Farrand_44105" "P" "10_1_20" 44105 31 1.2 9.4 8.2 50 8.95 0.11506 0.1199 9.68e-05 "12.83" 12.98 12.98 50.72 59.92 60.58 37.89 46.94 47.6
"791" "Farrand_44106" "P" "10_2_20" 44106 32 1.2 11.3 10.1 50 8.85 0.1158 0.11975 7.9e-05 "13.13" 12.84 12.74 55.38 61.83 61.51 42.25 48.99 48.77
"792" "Farrand_44107" "P" "10_3_20" 44107 33 1.2 9.1 7.9 50 9 0.11487 0.11896 8.18e-05 "13.01" 13.04 12.82 51.02 60.99 60.33 38.01 47.95 47.51
"793" "Farrand_44108" "P" "10_4_20" 44108 34 1.2 NA NA NA NA NA NA NA NA NA NA NA NA NA NA NA NA
"794" "Farrand_44109" "P" "10_5_20" 44109 35 1.2 NA NA NA NA NA NA NA NA NA NA NA NA NA NA NA NA
"795" "Farrand_44110" "P" "10_6_20" 44110 36 1.2 9.7 8.5 50 8.08 0.1156 0.1182 5.2e-05 "12.85" 12.9 12.68 65.04 62.32 63.33 52.19 49.42 50.65
"796" "Farrand_44111" "P" "10_7_20" 44111 37 1.2 9.2 8 50 7.56 0.11555 0.1194 7.7e-05 "12.92" 12.79 12.96 50.74 60.29 60.67 37.82 47.5 47.71
"797" "Farrand_44112" "P" "10_8_20" 44112 38 1.2 7.9 6.7 50 8.88 0.1147 0.1196 9.8e-05 "13.01" 12.97 13.08 53.86 63.46 63.34 40.85 50.49 50.26
"798" "Farrand_44113" "P" "10_9_20" 44113 39 1.2 11.7 10.5 50 8.95 0.11405 0.1181 8.1e-05 "12.95" 12.85 12.97 51.18 61.22 60.58 38.23 48.37 47.61
"799" "Farrand_44114" "P" "10_10_20" 44114 40 1.2 9.6 8.4 50 8.96 0.1143 0.11991 0.0001122 "12.74" 12.79 12.92 65.17 54.43 62.98 52.43 41.64 50.06
"800" "Farrand_44115" "P" "10_11_20" 44115 41 1.2 6.1 4.9 50 7.91 0.11442 0.1183 7.76e-05 "12.85" 12.84 12.92 50.55 60.23 61.06 37.7 47.39 48.14
"801" "Farrand_44116" "P" "10_12_20" 44116 42 1.2 8 6.8 50 8.25 0.1153 0.11922 7.84e-05 "12.74" 12.9 12.9 57.21 60.82 63.2 44.47 47.92 50.3
"802" "Farrand_44117" "P" "10_13_20" 44117 43 1.2 9.1 7.9 50 8.79 0.11654 0.1205 7.92e-05 "12.87" 13.06 13.02 50.78 61.06 60.85 37.91 48 47.83
"803" "Farrand_44118" "P" "10_14_20" 44118 44 1.2 10.6 9.4 50 9.06 0.1148 0.11906 8.52e-05 "12.88" 12.73 12.83 54.14 62.31 62.48 41.26 49.58 49.65
"804" "Farrand_44119" "P" "10_15_20" 44119 45 1.2 12.3 11.1 50 8.87 0.11588 0.1196 7.44e-05 "12.92" 12.96 12.95 51.19 61.24 60.45 38.27 48.28 47.5
"805" "Farrand_44120" "P" "10_16_20" 44120 46 1.2 NA NA 50 9.09 0.1155 0.1199 8.8e-05 "12.8" 12.96 12.92 58.57 63.79 64.41 45.77 50.83 51.49
"806" "Farrand_44121" "P" "10_17_20" 44121 47 1.2 10.4 9.2 50 9.14 0.1154 0.11871 6.62e-05 "12.8" 12.81 12.91 56.47 62.52 64.92 43.67 49.71 52.01
"807" "Farrand_44122" "P" "10_18_20" 44122 48 1.2 NA NA 50 9.03 0.11614 0.1197 7.12e-05 "12.82" 12.93 12.79 51.68 61.45 61.16 38.86 48.52 48.37
"808" "Farrand_44123" "P" "10_19_20" 44123 49 1.2 10.8 9.6 50 8.84 0.11595 0.11932 6.74e-05 "12.78" 12.73 12.76 50.34 59.61 60.45 37.56 46.88 47.69
"809" "Farrand_44124" "P" "10_20_20" 44124 50 1.2 8.6 7.4 50 8.95 0.11533 0.12052 0.0001038 "13.09" 12.69 12.96 51.69 60.22 60.85 38.6 47.53 47.89
"810" "Farrand_44125" "P" "10_21_20" 44125 51 1.2 9.6 8.4 50 9.04 0.11507 0.1205 0.0001086 "12.86" 12.9 12.87 51.17 60.85 60.85 38.31 47.95 47.98
"811" "Farrand_44126" "P" "10_22_20" 44126 52 1.2 11.9 10.7 50 9.02 0.1167 0.12056 7.72e-05 "12.76" 12.89 12.79 51.97 64.15 62.88 39.21 51.26 50.09
"812" "Farrand_44127" "P" "10_23_20" 44127 53 1.2 14 12.8 50 8.72 0.11473 0.1185 7.54e-05 "13.14" 12.78 12.84 55.22 62.44 63.3 42.08 49.66 50.46
"813" "Farrand_44128" "P" "10_24_20" 44128 54 1.2 7.9 6.7 50 8.78 0.1158 0.11955 7.5e-05 "13" 12.85 13.01 63.23 66.06 66.2 50.23 53.21 53.19
"814" "Farrand_44129" "P" "10_25_20" 44129 55 1.2 10.2 9 50 9 0.11549 0.1203 9.62e-05 "12.99" 12.83 12.95 50.41 59.69 60.6 37.42 46.86 47.65
"815" "Farrand_44130" "P" "10_26_20" 44130 56 1.2 NA NA NA NA NA NA NA NA NA NA NA NA NA NA NA NA
"816" "Farrand_44131" "P" "10_27_20" 44131 57 1.2 NA NA NA NA NA NA NA NA NA NA NA NA NA NA NA NA
"817" "Farrand_44132" "P" "10_28_20" 44132 58 1.2 9.9 8.7 51 8.2 NA NA NA "12.97" 12.93 12.81 66.99 66.46 66.61 54.02 53.53 53.8
"818" "Farrand_44133" "P" "10_29_20" 44133 59 1.2 8.4 7.2 45 8.25 0.11508 0.1189 8.49e-05 "12.33" 12.44 12.51 49.93 56.97 60.49 37.6 44.53 47.98
"819" "Farrand_44134" "P" "10_30_20" 44134 60 1.2 10.5 9.3 45 8.82 0.11591 0.11814 4.96e-05 "12.46" 12.97 12.43 56.1 56.19 58.34 43.64 43.22 45.91
"820" "Farrand_44135" "P" "10_31_20" 44135 61 1.2 8.9 7.7 50 8.91 0.11659 0.12229 0.000114 "12.4" 12.44 12.53 51.1 60.35 60.23 38.7 47.91 47.7
"821" "Farrand_44136" "P" "11_1_20" 44136 62 1.2 12.4 11.2 49 8.63 0.11833 0.12101 5.47e-05 "12.56" 12.41 12.49 54.19 61.06 61.55 41.63 48.65 49.06
"822" "Farrand_44137" "P" "11_2_20" 44137 63 1.2 7.5 6.3 50 8.68 0.11586 0.1215 0.0001128 "12.52" 12.48 12.56 51.4 61.87 61.18 38.88 49.39 48.62
"823" "Farrand_44138" "P" "11_3_20" 44138 64 1.2 9.6 8.4 50 8.88 0.1159 0.12053 9.26e-05 "12.46" 12.5 12.5 55.53 60.56 60.8 43.07 48.06 48.3
"824" "Farrand_44139" "P" "11_4_20" 44139 65 1.2 9.6 8.4 50 9.15 0.11517 0.11901 7.68e-05 "12.59" 12.39 12.5 51.41 60.64 59.54 38.82 48.25 47.04
"825" "Farrand_44140" "P" "11_5_20" 44140 66 1.2 9 7.8 50 9.11 0.11503 0.12145 0.0001284 "12.46" 12.58 12.56 54.91 55.67 61.74 42.45 43.09 49.18
"826" "Farrand_44141" "P" "11_6_20" 44141 67 1.2 NA NA 50 9.06 0.11476 0.1177 5.88e-05 "12_61" 12.45 12.5 51.61 61.13 61.02 -22564.39 48.68 48.52
"827" "Farrand_44142" "P" "11_7_20" 44142 68 1.2 10.2 9 50 9.21 0.11464 0.11943 9.58e-05 "12.58" 12.51 12.4 58.18 58.18 62.65 45.6 45.67 50.25
"828" "Farrand_44143" "P" "11_8_20" 44143 69 1.2 11.2 10 50 7.52 0.11661 0.12104 8.86e-05 "12.93" 12.58 12.59 50.5 61.28 61.73 37.57 48.7 49.14
"829" "Farrand_44144" "P" "11_9_20" 44144 70 1.2 12.6 11.4 NA NA NA NA NA NA NA NA NA NA NA NA NA NA
"830" "Farrand_44145" "P" "11_10_20" 44145 71 1.2 NA NA 50 8.99 0.11931 0.12071 2.8e-05 "12.54" 12.54 12.93 51.81 61.63 59.92 39.27 49.09 46.99
"831" "Farrand_44146" "P" "11_11_20" 44146 72 1.2 10.1 8.9 50 9.15 0.11524 0.11907 7.66e-05 "12.5" 12.49 12.44 50.98 57.67 59.93 38.48 45.18 47.49
"832" "Farrand_44147" "P" "11_12_20" 44147 73 1.2 10.9 9.7 50 8.99 0.11635 0.12043 8.16e-05 "12.52" 12.39 12.61 50.34 60.67 60.59 37.82 48.28 47.98
"833" "Farrand_44148" "P" "11_13_20" 44148 74 1.2 9.3 8.1 50 8.81 0.11608 0.11957 6.98e-05 "12.47" 12.61 12.61 55.22 61.99 61.03 42.75 49.38 48.42
"834" "Farrand_44149" "P" "11_14_20" 44149 75 1.2 10.8 9.6 50 8.71 0.11605 0.11833 4.56e-05 "12.44" 12.58 12.52 48.01 62 59.4 35.57 49.42 46.88
"835" "Farrand_44150" "P" "11_15_20" 44150 76 1.2 8 6.8 50 8.43 0.11585 0.12085 1e-04 "12.89" 12.88 12.54 57.52 61.64 65.49 44.63 48.76 52.95
"836" "Farrand_44151" "P" "11_16_20" 44151 77 1.2 10.3 9.1 50 8.52 0.11595 0.12112 0.0001034 "12.87" 13.1 12.43 50.71 61.24 60.19 37.84 48.14 47.76
"837" "Farrand_44152" "P" "11_17_20" 44152 78 1.2 9.2 8 47 8.83 0.11478 0.11846 7.83e-05 "12.49" 12.55 12.6 52.91 58.92 60.56 40.42 46.37 47.96
"838" "Farrand_44153" "P" "11_18_20" 44153 79 1.2 11.2 10 50 8.81 0.11526 0.11986 9.2e-05 "12.57" 12.52 12.53 51.8 61.03 61.49 39.23 48.51 48.96
"839" "Farrand_44154" "P" "11_19_20" 44154 80 1.2 11.5 10.3 47.5 9.07 0.11486 0.1213 0.000135579 "12.54" 12.59 12.38 52.98 59.82 61.47 40.44 47.23 49.09
"840" "Farrand_44155" "P" "11_20_20" 44155 81 1.2 10.1 8.9 50 8.98 0.11554 0.1179 4.72e-05 "12.42" 12.87 12.4 49.46 60.96 60.85 37.04 48.09 48.45
"841" "Farrand_44156" "P" "11_21_20" 44156 82 1.2 10.2 9 51 8.9 0.11545 0.11883 6.63e-05 "12.39" 12.88 12.52 60.36 62.6 61.1 47.97 49.72 48.58
"842" "Farrand_44157" "P" "11_22_20" 44157 83 1.2 13.2 12 50 8.96 0.11388 0.11903 0.000103 "12.62" 12.57 12.53 50.84 60.06 59.99 38.22 47.49 47.46
"843" "Farrand_44158" "P" "11_23_20" 44158 84 1.2 7.2 6 48 9.03 0.11479 0.11925 9.29e-05 "12.56" 12.67 12.87 57.8 51.68 58.69 45.24 39.01 45.82
"844" "Farrand_44159" "P" "11_24_20" 44159 85 1.2 NA NA NA NA NA NA NA NA NA NA NA NA NA NA NA NA
"845" "Farrand_44160" "P" "11_25_20" 44160 86 1.2 NA NA NA NA NA NA NA NA NA NA NA NA NA NA NA NA
"846" "Hallett_44067" "K" "8_24_20" 44067 -7 1.2 NA NA 50 8.42 0.11478 0.12684 0.0002412 NA NA NA NA NA NA NA NA NA
"847" "Hallett_44068" "K" "8_25_20" 44068 -6 1.2 NA NA NA NA NA NA NA NA NA NA NA NA NA NA NA NA
"848" "Hallett_44069" "K" "8_26_20" 44069 -5 1.2 NA NA NA NA NA NA NA NA NA NA NA NA NA NA NA NA
"849" "Hallett_44070" "K" "8_27_20" 44070 -4 1.2 NA NA NA NA NA NA NA NA NA NA NA NA NA NA NA NA
"850" "Hallett_44071" "K" "8_28_20" 44071 -3 1.2 NA NA NA NA NA NA NA NA NA NA NA NA NA NA NA NA
"851" "Hallett_44072" "K" "8_29_20" 44072 -2 1.2 NA NA NA NA NA NA NA NA NA NA NA NA NA NA NA NA
"852" "Hallett_44073" "K" "8_30_20" 44073 -1 1.2 NA NA NA NA NA NA NA NA NA NA NA NA NA NA NA NA
"853" "Hallett_44074" "K" "8_31_20" 44074 0 1.2 NA NA NA NA NA NA NA NA NA NA NA NA NA NA NA NA
"854" "Hallett_44075" "K" "9_1_20" 44075 1 1.2 NA NA NA NA NA NA NA NA NA NA NA NA NA NA NA NA
"855" "Hallett_44076" "K" "9_2_20" 44076 2 1.2 NA NA NA NA NA NA NA NA NA NA NA NA NA NA NA NA
"856" "Hallett_44077" "K" "9_3_20" 44077 3 1.2 NA NA NA NA NA NA NA NA NA NA NA NA NA NA NA NA
"857" "Hallett_44078" "K" "9_4_20" 44078 4 1.2 NA NA NA NA NA NA NA NA NA NA NA NA NA NA NA NA
"858" "Hallett_44079" "K" "9_5_20" 44079 5 1.2 1.7 0.5 50 8.34 0.11709 0.1247 0.0001522 "12.89" 12.87 13.05 50.41 61.09 61.27 37.52 48.22 48.22
"859" "Hallett_44080" "K" "9_6_20" 44080 6 1.2 NA NA NA NA NA NA NA NA NA NA NA NA NA NA NA NA
"860" "Hallett_44081" "K" "9_7_20" 44081 7 1.2 2.1 0.9 50 8.2 0.11637 0.1219 0.0001106 "12.5" NA 12.85 51.56 NA 61.44 39.06 NA 48.59
"861" "Hallett_44082" "K" "9_8_20" 44082 8 1.2 2.1 0.9 50 8.88 0.1159 0.12219 0.0001258 "12.82" 12.81 12.9 54.68 62.31 61.21 41.86 49.5 48.31
"862" "Hallett_44083" "K" "9_9_20" 44083 9 1.2 NA NA NA NA NA NA NA NA NA NA NA NA NA NA NA NA
"863" "Hallett_44084" "K" "9_10_20" 44084 10 1.2 7 5.8 50 7.9 0.1165 0.11928 5.56e-05 "12.75" 12.83 12.55 56.62 63.32 63.19 43.87 50.49 50.64
"864" "Hallett_44085" "K" "9_11_20" 44085 11 1.2 10.3 9.1 50 8.58 0.11656 0.1226 0.0001208 "12.84" 12.75 12.82 51.03 61.68 61.1 38.19 48.93 48.28
"865" "Hallett_44086" "K" "9_12_20" 44086 12 1.2 13.6 12.4 50 7.99 0.1153 0.1167 2.8e-05 "12.47" 12.41 12.43 51.67 61.35 61.35 39.2 48.94 48.92
"866" "Hallett_44087" "K" "9_13_20" 44087 13 1.2 12.5 11.3 50 8.66 0.1167 0.1207 8e-05 "12.37" 12.42 12.55 51.68 64.76 61.61 39.31 52.34 49.06
"867" "Hallett_44088" "K" "9_14_20" 44088 14 1.2 8.4 7.2 50 9.02 0.1165 0.1236 0.000142 "12.72" 12.42 12.52 52.59 64.09 63.49 39.87 51.67 50.97
"868" "Hallett_44089" "K" "9_15_20" 44089 15 1.2 5.4 4.2 50 9.04 0.11495 0.12184 0.0001378 "12.49" 12.49 12.39 51.34 61.02 60.9 38.85 48.53 48.51
"869" "Hallett_44090" "K" "9_16_20" 44090 16 1.2 7 5.8 50 9.06 0.11473 0.12108 0.000127 "12.44" 12.49 12.33 51.45 60.93 61.36 39.01 48.44 49.03
"870" "Hallett_44091" "K" "9_17_20" 44091 17 1.2 8.1 6.9 50 9.01 0.11523 0.1206 0.0001074 "12.44" 12.49 12.34 50.93 59.36 60.53 38.49 46.87 48.19
"871" "Hallett_44092" "K" "9_18_20" 44092 18 1.2 8.1 6.9 50 8.96 0.1153 0.12113 0.0001166 "12.48" 12.94 12.37 56.68 63.55 62.29 44.2 50.61 49.92
"872" "Hallett_44093" "K" "9_19_20" 44093 19 1.2 2.3 1.1 50 8.69 0.11474 0.1251 0.0002072 "12.4" 12.5 12.56 51.45 60.84 60.53 39.05 48.34 47.97
"873" "Hallett_44094" "K" "9_20_20" 44094 20 1.2 6.4 5.2 50 9.05 0.1156 0.12254 0.0001388 "12.47" 12.51 12.56 54.47 63.95 64.63 42 51.44 52.07
"874" "Hallett_44095" "K" "9_21_20" 44095 21 1.2 8.5 7.3 50 8.38 0.11554 0.1199 8.72e-05 "12.4" 12.84 12.46 51.54 59.89 59.84 39.14 47.05 47.38
"875" "Hallett_44096" "K" "9_22_20" 44096 22 1.2 NA NA 50 8.35 0.1149 0.11969 9.58e-05 "12.48" 12.82 12.43 57.51 64.15 61.96 45.03 51.33 49.53
"876" "Hallett_44097" "K" "9_23_20" 44097 23 1.2 3.5 2.3 50 9.25 0.11542 0.1252 0.0001956 "12.5" 12.7 12.47 50.56 58.98 59.63 38.06 46.28 47.16
"877" "Hallett_44098" "K" "9_24_20" 44098 24 1.2 9.6 8.4 50 9.15 0.11611 0.12332 0.0001442 "12.84" 12.69 12.95 52.86 63.15 61.41 40.02 50.46 48.46
"878" "Hallett_44099" "K" "9_25_20" 44099 25 1.2 10.1 8.9 50 8.87 0.11582 0.1231 0.0001456 "12.4" 12.47 12.45 51.18 61.57 61.47 38.78 49.1 49.02
"879" "Hallett_44100" "K" "9_26_20" 44100 26 1.2 10.4 9.2 50 NA 0.1143 0.12045 0.000123 "12.76" 12.42 12.42 56.72 62.94 64.09 43.96 50.52 51.67
"880" "Hallett_44101" "K" "9_27_20" 44101 27 1.2 7.3 6.1 50 8.44 0.11421 0.1193 0.0001018 "12.54" 12.36 12.41 51.47 61.01 61.14 38.93 48.65 48.73
"881" "Hallett_44102" "K" "9_28_20" 44102 28 1.2 7.7 6.5 50 9.35 0.1158 0.11853 5.46e-05 "12.44" 12.39 12.37 51.49 59.62 62.23 39.05 47.23 49.86
"882" "Hallett_44103" "K" "9_29_20" 44103 29 1.2 7.7 6.5 50 8.61 0.11547 0.12 9.06e-05 "12.47" 12.49 12.41 51.05 61.62 59.96 38.58 49.13 47.55
"883" "Hallett_44104" "K" "9_30_20" 44104 30 1.2 8.3 7.1 50 8.95 0.1148 0.12076 0.0001192 "12.42" 12.46 12.5 55.85 64.23 66.54 43.43 51.77 54.04
"884" "Hallett_44105" "K" "10_1_20" 44105 31 1.2 9.7 8.5 50 8.48 0.11584 0.1203 8.92e-05 "12.79" 12.85 12.88 51.24 60.72 60.47 38.45 47.87 47.59
"885" "Hallett_44106" "K" "10_2_20" 44106 32 1.2 6.4 5.2 50 8.8 0.1154 0.12547 0.0002014 "12.7" 12.88 12.92 57.66 62.96 65.4 44.96 50.08 52.48
"886" "Hallett_44107" "K" "10_3_20" 44107 33 1.2 9.8 8.6 50 8.05 0.11528 0.11886 7.16e-05 "12.97" 13.05 13 50.22 60.9 59.93 37.25 47.85 46.93
"887" "Hallett_44108" "K" "10_4_20" 44108 34 1.2 NA NA NA NA NA NA NA NA NA NA NA NA NA NA NA NA
"888" "Hallett_44109" "K" "10_5_20" 44109 35 1.2 NA NA NA NA NA NA NA NA NA NA NA NA NA NA NA NA
"889" "Hallett_44110" "K" "10_6_20" 44110 36 1.2 4.5 3.3 50 7.86 0.1145 0.11642 3.84e-05 "12.63" 12.65 12.83 49.98 61.71 62.89 37.35 49.06 50.06
"890" "Hallett_44111" "K" "10_7_20" 44111 37 1.2 7.6 6.4 50 7.67 0.115 0.1179 5.8e-05 "12.91" 12.81 12.95 51.03 59.62 60.04 38.12 46.81 47.09
"891" "Hallett_44112" "K" "10_8_20" 44112 38 1.2 11.5 10.3 50 8.43 0.11427 0.11782 7.1e-05 "12.84" 12.71 12.96 55.5 64.06 65.9 42.66 51.35 52.94
"892" "Hallett_44113" "K" "10_9_20" 44113 39 1.2 6.9 5.7 50 8.88 0.11538 0.1188 6.84e-05 "12.96" 12.84 12.88 51 60.43 60.62 38.04 47.59 47.74
"893" "Hallett_44114" "K" "10_10_20" 44114 40 1.2 4.8 3.6 50 8.15 0.1151 0.12394 0.0001768 "12.84" 12.94 13.04 56.41 63.58 64.58 43.57 50.64 51.54
"894" "Hallett_44115" "K" "10_11_20" 44115 41 1.2 7.3 6.1 50 8.55 0.11138 0.1178 0.0001284 "12.99" 12.99 13.07 51.03 60.72 61.51 38.04 47.73 48.44
"895" "Hallett_44116" "K" "10_12_20" 44116 42 1.2 9.7 8.5 50 8.37 0.1158 0.12001 8.42e-05 "12.83" 12.74 12.74 53.02 60.48 61.27 40.19 47.74 48.53
"896" "Hallett_44117" "K" "10_13_20" 44117 43 1.2 10.1 8.9 50 8.93 0.11635 0.1204 8.1e-05 "13.09" 12.04 12.97 50.59 60.26 61.2 37.5 48.22 48.23
"897" "Hallett_44118" "K" "10_14_20" 44118 44 1.2 12.2 11 50 9.09 0.1153 0.1216 0.000126 "12.93" 13 12.99 57.07 62.25 64.39 44.14 49.25 51.4
"898" "Hallett_44119" "K" "10_15_20" 44119 45 1.2 8.4 7.2 50 9.04 0.11625 0.1293 0.000261 "12.86" 13.08 12.93 50.88 60.73 59.87 38.02 47.65 46.94
"899" "Hallett_44120" "K" "10_16_20" 44120 46 1.2 7.1 5.9 50 9.03 0.1155 0.1221 0.000132 "12.74" 12.85 12.86 52.51 63.22 61.52 39.77 50.37 48.66
"900" "Hallett_44121" "K" "10_17_20" 44121 47 1.2 8.1 6.9 50 9.01 0.1157 0.11906 6.72e-05 "12.83" 12.78 12.77 53.49 64.53 63.83 40.66 51.75 51.06
"901" "Hallett_44122" "K" "10_18_20" 44122 48 1.2 7.8 6.6 50 8.12 0.11454 0.11826 7.44e-05 "12.79" 12.71 12.96 51.67 60.75 60.49 38.88 48.04 47.53
"902" "Hallett_44123" "K" "10_19_20" 44123 49 1.2 5.4 4.2 50 8.62 0.1168 0.11976 5.92e-05 "12.92" 12.78 12.71 50.98 60.66 60.6 38.06 47.88 47.89
"903" "Hallett_44124" "K" "10_20_20" 44124 50 1.2 10 8.8 50 9.07 0.11668 0.12033 7.3e-05 "12.77" 12.8 12.8 51.22 60.77 60.31 38.45 47.97 47.51
"904" "Hallett_44125" "K" "10_21_20" 44125 51 1.2 7.1 5.9 50 9.04 0.11642 0.1202 7.56e-05 "12.86" 12.91 12.97 50.63 60.47 60.47 37.77 47.56 47.5
"905" "Hallett_44126" "K" "10_22_20" 44126 52 1.2 8.6 7.4 50 8.99 0.1154 0.122198 0.00013596 "12.95" 12.97 13 59.86 63.36 63.77 46.91 50.39 50.77
"906" "Hallett_44127" "K" "10_23_20" 44127 53 1.2 6.7 5.5 50 8.78 0.11518 0.1202 0.0001004 "12.8" 12.83 12.82 67.56 68.29 65.39 54.76 55.46 52.57
"907" "Hallett_44128" "K" "10_24_20" 44128 54 1.2 8.1 6.9 50 8.72 0.1147 0.11808 6.76e-05 "12.89" 12.99 13.18 57.03 65.99 63.42 44.14 53 50.24
"908" "Hallett_44129" "K" "10_25_20" 44129 55 1.2 8.7 7.5 50 8.62 0.11569 0.1183 5.22e-05 "12.98" 13.07 12.85 50.13 59.34 59.63 37.15 46.27 46.78
"909" "Hallett_44130" "K" "10_26_20" 44130 56 1.2 NA NA NA NA NA NA NA NA NA NA NA NA NA NA NA NA
"910" "Hallett_44131" "K" "10_27_20" 44131 57 1.2 NA NA NA NA NA NA NA NA NA NA NA NA NA NA NA NA
"911" "Hallett_44132" "K" "10_28_20" 44132 58 1.2 8.4 7.2 45 8.04 NA NA NA "12.83" 13.12 12.91 56.69 64.51 64.66 43.86 51.39 51.75
"912" "Hallett_44133" "K" "10_29_20" 44133 59 1.2 6.5 5.3 50 8.25 0.11701 0.1203 6.58e-05 "12.53" 12.51 12.52 51.29 60.94 60.98 38.76 48.43 48.46
"913" "Hallett_44134" "K" "10_30_20" 44134 60 1.2 7.2 6 49 6.64 0.11649 0.12 7.16e-05 "12.54" 12.53 12.59 57.21 60.48 60 44.67 47.95 47.41
"914" "Hallett_44135" "K" "10_31_20" 44135 61 1.2 8.3 7.1 50 8.86 0.11525 0.11865 6.8e-05 "12.45" 12.4 12.53 51.51 59.9 59.65 39.06 47.5 47.12
"915" "Hallett_44136" "K" "11_1_20" 44136 62 1.2 7.6 6.4 49 7.95 0.11827 0.12005 3.63e-05 "12.45" 12.54 12.54 58.2 60.98 58.19 45.75 48.44 45.65
"916" "Hallett_44137" "K" "11_2_20" 44137 63 1.2 10.8 9.6 48 8.58 0.11551 0.1191 7.48e-05 "12.52" 13.02 12.42 50.04 59.23 57.98 37.52 46.21 45.56
"917" "Hallett_44138" "K" "11_3_20" 44138 64 1.2 8.7 7.5 50 8.95 0.1146 0.12099 0.0001278 "12.44" 12.46 12.4 59.96 59.99 61.67 47.52 47.53 49.27
"918" "Hallett_44139" "K" "11_4_20" 44139 65 1.2 8.3 7.1 50 9.1 0.11447 0.11915 9.36e-05 "12.39" 12.52 12.56 51.63 61.15 61.23 39.24 48.63 48.67
"919" "Hallett_44140" "K" "11_5_20" 44140 66 1.2 10.2 9 46 9.02 0.11582 0.11963 8.28e-05 "12.56" 12.52 12.45 56.76 57.89 54.91 44.2 45.37 42.46
"920" "Hallett_44141" "K" "11_6_20" 44141 67 1.2 9.4 8.2 50 9.07 0.11504 0.11979 9.5e-05 "12.53" 12.43 12.57 51.28 60.3 61.29 38.75 47.87 48.72
"921" "Hallett_44142" "K" "11_7_20" 44142 68 1.2 10.2 9 50 9.28 0.11435 0.11889 9.08e-05 "12.45" 12.5 12.48 52.76 61.89 60.73 40.31 49.39 48.25
"922" "Hallett_44143" "K" "11_8_20" 44143 69 1.2 9.6 8.4 50 8.69 0.11655 0.12119 9.28e-05 "13.08" 12.49 12.48 50.65 60.88 60.11 37.57 48.39 47.63
"923" "Hallett_44144" "K" "11_9_20" 44144 70 1.2 8.6 7.4 50 8.64 0.11662 0.1206 7.96e-05 "12.94" 12.95 12.93 54.09 60.99 61.91 41.15 48.04 48.98
"924" "Hallett_44145" "K" "11_10_20" 44145 71 1.2 9.5 8.3 50 9.01 0.11777 0.12075 5.96e-05 "12.62" 12.59 12.51 51.03 61.81 60.81 38.41 49.22 48.3
"925" "Hallett_44146" "K" "11_11_20" 44146 72 1.2 7.6 6.4 50 7.49 0.11567 0.11917 7e-05 "12.44" 12.43 12.54 52.79 59.44 61.81 40.35 47.01 49.27
"926" "Hallett_44147" "K" "11_12_20" 44147 73 1.2 7.3 6.1 50 8 0.11584 0.11937 7.06e-05 "12.62" 12.49 12.61 50.96 61.58 61.07 38.34 49.09 48.46
"927" "Hallett_44148" "K" "11_13_20" 44148 74 1.2 7.8 6.6 51 8.58 0.11615 0.1243 0.000159804 "12.59" 12.54 12.57 60.67 58.3 63 48.08 45.76 50.43
"928" "Hallett_44149" "K" "11_14_20" 44149 75 1.2 8.1 6.9 50 8.44 0.11623 0.11993 7.4e-05 "12.6" 12.62 12.46 50.81 61.45 61.28 38.21 48.83 48.82
"929" "Hallett_44150" "K" "11_15_20" 44150 76 1.2 7.2 6 50 8.56 0.11506 0.11967 9.22e-05 "12.51" 12.81 12.58 53.18 59.7 60.3 40.67 46.89 47.72
"930" "Hallett_44151" "K" "11_16_20" 44151 77 1.2 6.6 5.4 50 8.83 0.11572 0.11846 5.48e-05 "13.1" 12.44 12.93 50.94 60.83 61.19 37.84 48.39 48.26
"931" "Hallett_44152" "K" "11_17_20" 44152 78 1.2 7 5.8 50 8.81 0.11526 0.11916 7.8e-05 "12.52" 12.59 12.44 62.05 61.31 59.85 49.53 48.72 47.41
"932" "Hallett_44153" "K" "11_18_20" 44153 79 1.2 5.6 4.4 42.5 9.06 0.11522 0.11979 0.000107529 "12.52" 12.53 12.56 49.54 60.5 61.01 37.02 47.97 48.45
"933" "Hallett_44154" "K" "11_19_20" 44154 80 1.2 8.8 7.6 50 8.98 0.11452 0.11843 7.82e-05 "12.37" 12.37 12.48 55.46 54.48 58.53 43.09 42.11 46.05
"934" "Hallett_44155" "K" "11_20_20" 44155 81 1.2 6.5 5.3 50 8.82 0.11526 0.11843 6.34e-05 "12.56" 13.08 12.53 51.4 61.35 60.33 38.84 48.27 47.8
"935" "Hallett_44156" "K" "11_21_20" 44156 82 1.2 7.1 5.9 50 8.71 0.11526 0.11807 5.62e-05 "12.91" 12.42 12.55 49.85 61.33 61.1 36.94 48.91 48.55
"936" "Hallett_44157" "K" "11_22_20" 44157 83 1.2 5.6 4.4 50 8.71 0.11495 0.11999 0.0001008 "12.45" 12.9 13.06 49.66 60.95 61 37.21 48.05 47.94
"937" "Hallett_44158" "K" "11_23_20" 44158 84 1.2 6.2 5 46 8.67 0.11438 0.11913 0.000103261 "12.82" 12.84 12.56 61.82 56.97 57.8 49 44.13 45.24
"938" "Hallett_44159" "K" "11_24_20" 44159 85 1.2 NA NA NA NA NA NA NA NA NA NA NA NA NA NA NA NA
"939" "Hallett_44160" "K" "11_25_20" 44160 86 1.2 NA NA NA NA NA NA NA NA NA NA NA NA NA NA NA NA
"940" "Kitt_Central_44067" "H" "8_24_20" 44067 -7 1.2 NA NA NA NA NA NA NA NA NA NA NA NA NA NA NA NA
"941" "Kitt_Central_44068" "H" "8_25_20" 44068 -6 1.2 NA NA NA NA NA NA NA NA NA NA NA NA NA NA NA NA
"942" "Kitt_Central_44069" "H" "8_26_20" 44069 -5 1.2 NA NA NA NA NA NA NA NA NA NA NA NA NA NA NA NA
"943" "Kitt_Central_44070" "H" "8_27_20" 44070 -4 1.2 NA NA NA NA NA NA NA NA NA NA NA NA NA NA NA NA
"944" "Kitt_Central_44071" "H" "8_28_20" 44071 -3 1.2 NA NA NA NA NA NA NA NA NA NA NA NA NA NA NA NA
"945" "Kitt_Central_44072" "H" "8_29_20" 44072 -2 1.2 NA NA NA NA NA NA NA NA NA NA NA NA NA NA NA NA
"946" "Kitt_Central_44073" "H" "8_30_20" 44073 -1 1.2 NA NA NA NA NA NA NA NA NA NA NA NA NA NA NA NA
"947" "Kitt_Central_44074" "H" "8_31_20" 44074 0 1.2 NA NA NA NA NA NA NA NA NA NA NA NA NA NA NA NA
"948" "Kitt_Central_44075" "H" "9_1_20" 44075 1 1.2 NA NA NA NA NA NA NA NA NA NA NA NA NA NA NA NA
"949" "Kitt_Central_44076" "H" "9_2_20" 44076 2 1.2 NA NA NA NA NA NA NA NA NA NA NA NA NA NA NA NA
"950" "Kitt_Central_44077" "H" "9_3_20" 44077 3 1.2 NA NA NA NA NA NA NA NA NA NA NA NA NA NA NA NA
"951" "Kitt_Central_44078" "H" "9_4_20" 44078 4 1.2 NA NA NA NA NA NA NA "12.42" 12.49 12.58 57.75 61.34 64.42 45.33 48.85 51.84
"952" "Kitt_Central_44079" "H" "9_5_20" 44079 5 1.2 NA NA NA NA NA NA NA NA NA NA NA NA NA NA NA NA
"953" "Kitt_Central_44080" "H" "9_6_20" 44080 6 1.2 NA NA NA NA NA NA NA NA NA NA NA NA NA NA NA NA
"954" "Kitt_Central_44081" "H" "9_7_20" 44081 7 1.2 NA NA NA NA NA NA NA NA NA NA NA NA NA NA NA NA
"955" "Kitt_Central_44082" "H" "9_8_20" 44082 8 1.2 NA NA NA NA NA NA NA NA NA NA NA NA NA NA NA NA
"956" "Kitt_Central_44083" "H" "9_9_20" 44083 9 1.2 NA NA NA NA NA NA NA NA NA NA NA NA NA NA NA NA
"957" "Kitt_Central_44084" "H" "9_10_20" 44084 10 1.2 NA NA NA NA NA NA NA NA NA NA NA NA NA NA NA NA
"958" "Kitt_Central_44085" "H" "9_11_20" 44085 11 1.2 NA NA NA NA NA NA NA NA NA NA NA NA NA NA NA NA
"959" "Kitt_Central_44086" "H" "9_12_20" 44086 12 1.2 NA NA NA NA NA NA NA NA NA NA NA NA NA NA NA NA
"960" "Kitt_Central_44087" "H" "9_13_20" 44087 13 1.2 NA NA NA NA NA NA NA NA NA NA NA NA NA NA NA NA
"961" "Kitt_Central_44088" "H" "9_14_20" 44088 14 1.2 NA NA NA NA NA NA NA NA NA NA NA NA NA NA NA NA
"962" "Kitt_Central_44089" "H" "9_15_20" 44089 15 1.2 NA NA NA NA NA NA NA NA NA NA NA NA NA NA NA NA
"963" "Kitt_Central_44090" "H" "9_16_20" 44090 16 1.2 5.7 4.5 50 7.61 NA 0.11763 NA "12.45" 12.36 12.43 51.7 61.06 60.73 39.25 48.7 48.3
"964" "Kitt_Central_44091" "H" "9_17_20" 44091 17 1.2 7.2 6 50 7.47 0.11585 0.1204 9.1e-05 "12.46" 12.42 12.49 51.42 61.51 60.59 38.96 49.09 48.1
"965" "Kitt_Central_44092" "H" "9_18_20" 44092 18 1.2 8.6 7.4 50 8.77 0.1157 0.1207 1e-04 "12.37" 12.39 12.46 53.46 62.79 62.4 41.09 50.4 49.94
"966" "Kitt_Central_44093" "H" "9_19_20" 44093 19 1.2 8 6.8 50 7.98 0.11465 0.1187 8.1e-05 "12.47" 12.45 12.78 51.69 61.61 60.82 39.22 49.16 48.04
"967" "Kitt_Central_44094" "H" "9_20_20" 44094 20 1.2 5.7 4.5 50 7.99 0.115 0.12038 0.0001076 "12.37" 12.45 12.44 52.93 68.16 66.85 40.56 55.71 54.41
"968" "Kitt_Central_44095" "H" "9_21_20" 44095 21 1.2 8 6.8 50 7.68 0.11639 0.1209 9.02e-05 "12.43" 12.42 12.43 51.72 60.54 61.19 39.29 48.12 48.76
"969" "Kitt_Central_44096" "H" "9_22_20" 44096 22 1.2 8.3 7.1 50 8.72 0.1147 0.12143 0.0001346 "12.47" 12.51 12.42 54.41 64.98 65.5 41.94 52.47 53.08
"970" "Kitt_Central_44097" "H" "9_23_20" 44097 23 1.2 7.8 6.6 50 8.73 0.11508 0.1211 0.0001204 "12.89" 12.4 12.48 50.58 60.48 61.3 37.69 48.08 48.82
"971" "Kitt_Central_44098" "H" "9_24_20" 44098 24 1.2 9.4 8.2 50 9.05 0.11476 0.11927 9.02e-05 "12.81" 12.52 12.45 50.73 61.12 62.39 37.92 48.6 49.94
"972" "Kitt_Central_44099" "H" "9_25_20" 44099 25 1.2 8.7 7.5 50 9.06 0.11603 0.1202 8.34e-05 "12.83" 12.89 12.34 50.68 60.78 60.71 37.85 47.89 48.37
"973" "Kitt_Central_44100" "H" "9_26_20" 44100 26 1.2 3.5 2.3 50 NA 0.1152 0.12742 0.0002444 "12.45" 12.5 12.42 53.56 61.26 64.7 41.11 48.76 52.28
"974" "Kitt_Central_44101" "H" "9_27_20" 44101 27 1.2 4.3 3.1 50 7.05 0.11522 0.1196 8.76e-05 "12.37" 12.71 12.83 51.9 60.24 60.84 39.53 47.53 48.01
"975" "Kitt_Central_44102" "H" "9_28_20" 44102 28 1.2 2 0.8 50 7.27 0.1161 0.1194 6.6e-05 "12.37" 12.41 12.31 50.24 61.04 62.45 37.87 48.63 50.14
"976" "Kitt_Central_44103" "H" "9_29_20" 44103 29 1.2 1.8 0.6 50 7.23 0.11595 0.1191 6.3e-05 "12.45" 12.48 12.42 51.64 61.04 60.64 39.19 48.56 48.22
"977" "Kitt_Central_44104" "H" "9_30_20" 44104 30 1.2 4.1 2.9 50 7.31 0.1147 0.11992 0.0001044 "12.38" 12.42 12.47 59.79 65.68 65.77 47.41 53.26 53.3
"978" "Kitt_Central_44105" "H" "10_1_20" 44105 31 1.2 2.2 1 50 7.69 0.11554 0.1183 5.52e-05 "12.71" 12.99 12.88 49.81 60.77 61.03 37.1 47.78 48.15
"979" "Kitt_Central_44106" "H" "10_2_20" 44106 32 1.2 2 0.8 50 7.67 0.1155 0.11885 6.7e-05 "12.75" 12.8 12.9 56.2 63.2 62.59 43.45 50.4 49.69
"980" "Kitt_Central_44107" "H" "10_3_20" 44107 33 1.2 2.4 1.2 50 7.96 0.11497 0.11654 3.14e-05 "13.02" 13.07 12.91 50.87 61.38 60.44 37.85 48.31 47.53
"981" "Kitt_Central_44108" "H" "10_4_20" 44108 34 1.2 NA NA NA NA NA NA NA NA NA NA NA NA NA NA NA NA
"982" "Kitt_Central_44109" "H" "10_5_20" 44109 35 1.2 NA NA NA NA NA NA NA NA NA NA NA NA NA NA NA NA
"983" "Kitt_Central_44110" "H" "10_6_20" 44110 36 1.2 12.3 11.1 50 8.01 0.1152 0.11778 5.16e-05 "12.81" 12.88 12.88 57.73 62.78 63.03 44.92 49.9 50.15
"984" "Kitt_Central_44111" "H" "10_7_20" 44111 37 1.2 12.6 11.4 50 8.48 0.11437 0.1174 6.06e-05 "13.1" 12.9 13.11 51.47 60.3 60.99 38.37 47.4 47.88
"985" "Kitt_Central_44112" "H" "10_8_20" 44112 38 1.2 13 11.8 50 9.1 0.1134 0.11713 7.46e-05 NA 12.89 13.05 NA 62.6 63.14 NA 49.71 50.09
"986" "Kitt_Central_44113" "H" "10_9_20" 44113 39 1.2 12.8 11.6 50 9.04 0.11472 0.1184 7.36e-05 "13.07" 12.9 12.82 50.22 60.19 60.44 37.15 47.29 47.62
"987" "Kitt_Central_44114" "H" "10_10_20" 44114 40 1.2 11.9 10.7 50 9.36 0.1147 0.11777 6.14e-05 "13.06" 12.75 13.02 58.12 63.78 65.09 45.06 51.03 52.07
"988" "Kitt_Central_44115" "H" "10_11_20" 44115 41 1.2 10.3 9.1 50 7.63 0.11648 0.1201 7.24e-05 "12.95" 12.87 13.07 51.2 60.31 61.17 38.25 47.44 48.1
"989" "Kitt_Central_44116" "H" "10_12_20" 44116 42 1.2 13.3 12.1 50 8.49 0.1153 0.11821 5.82e-05 "12.78" 12.79 12.91 50.87 62.99 64.51 38.09 50.2 51.6
"990" "Kitt_Central_44117" "H" "10_13_20" 44117 43 1.2 15.1 13.9 50 8.95 0.1162 0.1189 5.4e-05 "12.83" 12.78 12.77 48.87 59.98 57.6 36.04 47.2 44.83
"991" "Kitt_Central_44118" "H" "10_14_20" 44118 44 1.2 12.4 11.2 50 7.26 0.1161 0.12058 8.96e-05 "12.97" 12.77 12.87 60.7 62.72 64.78 47.73 49.95 51.91
"992" "Kitt_Central_44119" "H" "10_15_20" 44119 45 1.2 11.9 10.7 50 8.96 0.11523 0.1179 5.34e-05 "12.78" 12.91 12.97 51.3 60.58 61.3 38.52 47.67 48.33
"993" "Kitt_Central_44120" "H" "10_16_20" 44120 46 1.2 11.1 9.9 50 9.03 0.1152 0.1217 0.00013 "12.89" 12.97 12.82 58.2 62.29 65.24 45.31 49.32 52.42
"994" "Kitt_Central_44121" "H" "10_17_20" 44121 47 1.2 12.6 11.4 50 8.88 0.1149 0.11789 5.98e-05 "12.87" 12.87 12.78 53.66 65.04 62.1 40.79 52.17 49.32
"995" "Kitt_Central_44122" "H" "10_18_20" 44122 48 1.2 11.2 10 50 8.23 0.11561 0.11847 5.72e-05 "12.82" 12.8 12.86 50.27 61.05 60.24 37.45 48.25 47.38
"996" "Kitt_Central_44123" "H" "10_19_20" 44123 49 1.2 12 10.8 50 8.6 0.11657 0.11962 6.1e-05 "12.82" 12.77 12.99 50.81 60.68 60.74 37.99 47.91 47.75
"997" "Kitt_Central_44124" "H" "10_20_20" 44124 50 1.2 11.9 10.7 50 8.91 0.11633 0.11926 5.86e-05 "12.81" 12.72 12.76 50.15 60.32 60.66 37.34 47.6 47.9
"998" "Kitt_Central_44125" "H" "10_21_20" 44125 51 1.2 11 9.8 50 9.02 0.11644 0.1197 6.52e-05 "12.85" 12.82 12.95 51.42 59.67 60 38.57 46.85 47.05
"999" "Kitt_Central_44126" "H" "10_22_20" 44126 52 1.2 12.6 11.4 50 9.06 0.1158 0.1186 5.6e-05 "13.01" 12.87 12.95 56.42 65.74 64 43.41 52.87 51.05
"1000" "Kitt_Central_44127" "H" "10_23_20" 44127 53 1.2 11.7 10.5 50 9.06 0.11687 0.12013 6.52e-05 NA 12.73 0.1285 NA 66.42 64.03 NA 53.69 63.9015
"1001" "Kitt_Central_44128" "H" "10_24_20" 44128 54 1.2 12.1 10.9 50 8.87 0.1154 0.11824 5.68e-05 "12.81" 12.92 12.74 57.05 62.99 65.87 44.24 50.07 53.13
"1002" "Kitt_Central_44129" "H" "10_25_20" 44129 55 1.2 9.4 8.2 50 8.9 0.11523 0.1191 7.74e-05 "12.9" 12.78 12.88 51.14 60.76 60.13 38.24 47.98 47.25
"1003" "Kitt_Central_44130" "H" "10_26_20" 44130 56 1.2 NA NA NA NA NA NA NA NA NA NA NA NA NA NA NA NA
"1004" "Kitt_Central_44131" "H" "10_27_20" 44131 57 1.2 NA NA NA NA NA NA NA NA NA NA NA NA NA NA NA NA
"1005" "Kitt_Central_44132" "H" "10_28_20" 44132 58 1.2 13.3 12.1 51 8.4 NA NA NA "13.08" 12.81 12.97 51.72 63.29 64.6 38.64 50.48 51.63
"1006" "Kitt_Central_44133" "H" "10_29_20" 44133 59 1.2 12.8 11.6 50 8.36 0.11656 0.1199 6.68e-05 "12.64" 12.59 12.53 50.95 61.55 60.42 38.31 48.96 47.89
"1007" "Kitt_Central_44134" "H" "10_30_20" 44134 60 1.2 12.1 10.9 50 8.8 0.11593 0.11846 5.06e-05 "12.5" 12.61 12.39 61.33 61.22 59.88 48.83 48.61 47.49
"1008" "Kitt_Central_44135" "H" "10_31_20" 44135 61 1.2 12.1 10.9 50 7.95 0.11533 0.11768 4.7e-05 "12.44" 12.55 12.63 51.65 60.33 61.15 39.21 47.78 48.52
"1009" "Kitt_Central_44136" "H" "11_1_20" 44136 62 1.2 14.2 13 48 8.21 0.11621 0.11743 2.54e-05 "12.51" 12.48 12.44 58.38 60.39 60.42 45.87 47.91 47.98
"1010" "Kitt_Central_44137" "H" "11_2_20" 44137 63 1.2 4.9 3.7 47 8.31 0.11485 0.1184 7.55e-05 "12.33" 12.59 12.51 50.44 57.47 56.75 38.11 44.88 44.24
"1011" "Kitt_Central_44138" "H" "11_3_20" 44138 64 1.2 12.6 11.4 48 8.95 0.1146 0.11732 5.67e-05 "12.52" 12.4 12.51 62.63 59.45 57.01 50.11 47.05 44.5
"1012" "Kitt_Central_44139" "H" "11_4_20" 44139 65 1.2 10 8.8 50 9.02 0.115 0.11919 8.38e-05 "12.36" 12.53 12.42 50.73 61.08 60.62 38.37 48.55 48.2
"1013" "Kitt_Central_44140" "H" "11_5_20" 44140 66 1.2 12.2 11 45 9.18 0.11456 0.11798 7.6e-05 "12.53" 12.45 12.38 57.2 56.93 60.08 44.67 44.48 47.7
"1014" "Kitt_Central_44141" "H" "11_6_20" 44141 67 1.2 3.6 2.4 50 9.05 0.11499 0.11965 9.32e-05 "12.46" 12.53 12.55 50.48 60.87 60.48 38.02 48.34 47.93
"1015" "Kitt_Central_44142" "H" "11_7_20" 44142 68 1.2 13.4 12.2 50 8.91 0.11434 0.1179 7.12e-05 "12.6" 13.08 12.52 58.36 62.3 61.86 45.76 49.22 49.34
"1016" "Kitt_Central_44143" "H" "11_8_20" 44143 69 1.2 12.7 11.5 50 8.23 0.11654 0.1205 7.92e-05 "12.93" 12.52 12.62 51.08 60.43 60.48 38.15 47.91 47.86
"1017" "Kitt_Central_44144" "H" "11_9_20" 44144 70 1.2 12.2 11 50 8.36 0.11657 0.11953 5.92e-05 "12.56" 12.91 12.45 50.62 58.12 60.31 38.06 45.21 47.86
"1018" "Kitt_Central_44145" "H" "11_10_20" 44145 71 1.2 9.9 8.7 50 8.84 0.11755 0.12056 6.02e-05 "12.44" 12.53 12.44 51.45 60.76 59.59 39.01 48.23 47.15
"1019" "Kitt_Central_44146" "H" "11_11_20" 44146 72 1.2 11.1 9.9 50 8.96 0.11595 0.11936 6.82e-05 "12.48" 12.56 12.37 49.1 61.19 60.79 36.62 48.63 48.42
"1020" "Kitt_Central_44147" "H" "11_12_20" 44147 73 1.2 11.5 10.3 50 9.15 0.1155 0.12046 9.92e-05 "12.54" 12.61 12.5 50.37 61.78 61.61 37.83 49.17 49.11
"1021" "Kitt_Central_44148" "H" "11_13_20" 44148 74 1.2 11.2 10 45 8.96 0.11531 0.11856 7.22e-05 "12.45" 12.39 12.43 57.05 59.61 60.67 44.6 47.22 48.24
"1022" "Kitt_Central_44149" "H" "11_14_20" 44149 75 1.2 10.8 9.6 50 8.92 0.11507 0.11795 5.76e-05 "12.38" 12.57 12.49 51.06 61.14 62.15 38.68 48.57 49.66
"1023" "Kitt_Central_44150" "H" "11_15_20" 44150 76 1.2 11.4 10.2 50 8.54 0.11517 0.11798 5.62e-05 "12.45" 12.55 12.43 49.63 60.8 59.26 37.18 48.25 46.83
"1024" "Kitt_Central_44151" "H" "11_16_20" 44151 77 1.2 12.4 11.2 50 8.6 0.11469 0.11764 5.9e-05 "12.45" 12.58 12.5 51.25 60.45 61.35 38.8 47.87 48.85
"1025" "Kitt_Central_44152" "H" "11_17_20" 44152 78 1.2 11.2 10 50 9.13 0.11505 0.11935 8.6e-05 "12.58" 12.53 12.52 63.14 62.6 57.6 50.56 50.07 45.08
"1026" "Kitt_Central_44153" "H" "11_18_20" 44153 79 1.2 12.3 11.1 50 9.01 0.11484 0.11883 7.98e-05 "12.55" 12.44 12.56 51.06 61.15 61 38.51 48.71 48.44
"1027" "Kitt_Central_44154" "H" "11_19_20" 44154 80 1.2 12.4 11.2 45 9.27 0.11434 0.1173 6.58e-05 "12.55" 12.44 12.56 51.06 60.71 62.48 38.51 48.27 49.92
"1028" "Kitt_Central_44155" "H" "11_20_20" 44155 81 1.2 12.2 11 50 9.06 0.11414 0.11657 4.86e-05 "12.44" 12.53 12.89 51.04 61.45 59.81 38.6 48.92 46.92
"1029" "Kitt_Central_44156" "H" "11_21_20" 44156 82 1.2 12.7 11.5 50 9.03 0.11462 0.11623 3.22e-05 "12.96" 12.91 12.52 61.01 60.52 49.85 48.05 47.61 37.33
"1030" "Kitt_Central_44157" "H" "11_22_20" 44157 83 1.2 11.2 10 50 9.14 0.11301 0.11743 8.84e-05 "12.42" 12.34 12.91 50.95 61.06 61.07 38.53 48.72 48.16
"1031" "Kitt_Central_44158" "H" "11_23_20" 44158 84 1.2 9.1 7.9 44.5 8.96 0.11409 0.118 8.79e-05 "12.91" 12.39 12.48 56.54 55.38 56.67 43.63 42.99 44.19
"1032" "Kitt_Central_44159" "H" "11_24_20" 44159 85 1.2 NA NA NA NA NA NA NA NA NA NA NA NA NA NA NA NA
"1033" "Kitt_Central_44160" "H" "11_25_20" 44160 86 1.2 NA NA NA NA NA NA NA NA NA NA NA NA NA NA NA NA
"1034" "Kitt_West_C4C_44067" "J" "8_24_20" 44067 -7 1.2 NA NA NA NA NA NA NA NA NA NA NA NA NA NA NA NA
"1035" "Kitt_West_C4C_44068" "J" "8_25_20" 44068 -6 1.2 NA NA NA NA NA NA NA NA NA NA NA NA NA NA NA NA
"1036" "Kitt_West_C4C_44069" "J" "8_26_20" 44069 -5 1.2 NA NA NA NA NA NA NA NA NA NA NA NA NA NA NA NA
"1037" "Kitt_West_C4C_44070" "J" "8_27_20" 44070 -4 1.2 NA NA NA NA NA NA NA NA NA NA NA NA NA NA NA NA
"1038" "Kitt_West_C4C_44071" "J" "8_28_20" 44071 -3 1.2 NA NA NA NA NA NA NA NA NA NA NA NA NA NA NA NA
"1039" "Kitt_West_C4C_44072" "J" "8_29_20" 44072 -2 1.2 NA NA NA NA NA NA NA NA NA NA NA NA NA NA NA NA
"1040" "Kitt_West_C4C_44073" "J" "8_30_20" 44073 -1 1.2 NA NA NA NA NA NA NA NA NA NA NA NA NA NA NA NA
"1041" "Kitt_West_C4C_44074" "J" "8_31_20" 44074 0 1.2 NA NA NA NA NA NA NA NA NA NA NA NA NA NA NA NA
"1042" "Kitt_West_C4C_44075" "J" "9_1_20" 44075 1 1.2 NA NA NA NA NA NA NA NA NA NA NA NA NA NA NA NA
"1043" "Kitt_West_C4C_44076" "J" "9_2_20" 44076 2 1.2 NA NA NA NA NA NA NA NA NA NA NA NA NA NA NA NA
"1044" "Kitt_West_C4C_44077" "J" "9_3_20" 44077 3 1.2 NA NA NA NA NA NA NA NA NA NA NA NA NA NA NA NA
"1045" "Kitt_West_C4C_44078" "J" "9_4_20" 44078 4 1.2 9.7 8.5 50 7.58 0.1167 0.11886 4.32e-05 "12.42" 12.49 12.58 57.75 61.34 64.42 45.33 48.85 51.84
"1046" "Kitt_West_C4C_44079" "J" "9_5_20" 44079 5 1.2 13.8 12.6 50 7.38 0.11539 0.1182 5.62e-05 "12.83" 12.44 12.75 51.17 61.48 61.3 38.34 49.04 48.55
"1047" "Kitt_West_C4C_44080" "J" "9_6_20" 44080 6 1.2 14.8 13.6 50 7.78 0.1169 0.11884 3.88e-05 "12.49" 13.02 12.55 56.4 61.45 62.06 43.91 48.43 49.51
"1048" "Kitt_West_C4C_44081" "J" "9_7_20" 44081 7 1.2 10.6 9.4 50 7.21 0.11656 0.1195 5.88e-05 "12.81" NA 12.81 51.45 NA 60.93 38.64 NA 48.12
"1049" "Kitt_West_C4C_44082" "J" "9_8_20" 44082 8 1.2 13 11.8 50 8.26 0.1157 0.11857 5.74e-05 "12.77" 12.82 12.02 56.73 61.66 60.56 43.96 48.84 48.54
"1050" "Kitt_West_C4C_44083" "J" "9_9_20" 44083 9 1.2 NA NA NA NA NA NA NA NA NA NA NA NA NA NA NA NA
"1051" "Kitt_West_C4C_44084" "J" "9_10_20" 44084 10 1.2 11.9 10.7 50 7.4 0.1162 0.11881 5.22e-05 "12.96" 12.79 12.89 55.97 60.95 62.16 43.01 48.16 49.27
"1052" "Kitt_West_C4C_44085" "J" "9_11_20" 44085 11 1.2 14.2 13 50 7.41 0.11535 0.1182 5.7e-05 "12.66" 13 12.78 49.93 59.7 60.14 37.27 46.7 47.36
"1053" "Kitt_West_C4C_44086" "J" "9_12_20" 44086 12 1.2 12.4 11.2 50 8.38 0.1148 0.1176 5.6e-05 "12.99" 12.54 12.75 52.35 62.78 62.82 39.36 50.24 50.07
"1054" "Kitt_West_C4C_44087" "J" "9_13_20" 44087 13 1.2 12.3 11.1 50 8.69 0.1165 0.119 5e-05 "12.49" 12.34 12.33 54.52 63.68 62.12 42.03 51.34 49.79
"1055" "Kitt_West_C4C_44088" "J" "9_14_20" 44088 14 1.2 13.8 12.6 50 7.09 0.1162 0.11968 6.96e-05 "12.44" 12.5 12.91 53.32 65.14 61.98 40.88 52.64 49.07
"1056" "Kitt_West_C4C_44089" "J" "9_15_20" 44089 15 1.2 13.5 12.3 50 7.2 0.11502 0.1184 6.76e-05 "12.49" 12.44 12.93 51.53 60.82 59.95 39.04 48.38 47.02
"1057" "Kitt_West_C4C_44090" "J" "9_16_20" 44090 16 1.2 12.4 11.2 50 7.02 0.11588 0.11849 5.22e-05 "12.48" 12.45 12.49 51.38 61.25 61.27 38.9 48.8 48.78
"1058" "Kitt_West_C4C_44091" "J" "9_17_20" 44091 17 1.2 12.4 11.2 50 7.1 0.11585 0.1188 5.9e-05 "12.41" 12.49 12.48 51.26 60.71 60.57 38.85 48.22 48.09
"1059" "Kitt_West_C4C_44092" "J" "9_18_20" 44092 18 1.2 12.9 11.7 50 8.76 0.116 0.11905 6.1e-05 "12.5" 12.81 12.79 55.35 62.98 62.78 42.85 50.17 49.99
"1060" "Kitt_West_C4C_44093" "J" "9_19_20" 44093 19 1.2 13.1 11.9 50 6.96 0.11537 0.1177 4.66e-05 "12.46" 12.88 12.64 51.65 60.78 61.29 39.19 47.9 48.65
"1061" "Kitt_West_C4C_44094" "J" "9_20_20" 44094 20 1.2 12.4 11.2 50 7.27 0.1149 0.11916 8.52e-05 "12.44" 12.44 12.69 52.35 66.51 61.1 39.91 54.07 48.41
"1062" "Kitt_West_C4C_44095" "J" "9_21_20" 44095 21 1.2 13 11.8 59 7.38 0.11543 0.1199 7.58e-05 "12.5" 12.47 12.4 50.72 60.66 60.77 38.22 48.19 48.37
"1063" "Kitt_West_C4C_44096" "J" "9_22_20" 44096 22 1.2 12.6 11.4 50 7.52 0.1155 0.11972 8.44e-05 "12.78" 12.46 12.32 57.56 68.01 68.15 44.78 55.55 55.83
"1064" "Kitt_West_C4C_44097" "J" "9_23_20" 44097 23 1.2 12.2 11 50 7.39 0.11569 0.1196 7.82e-05 "12.5" 12.47 12.83 51.08 61.66 61.17 38.58 49.19 48.34
"1065" "Kitt_West_C4C_44098" "J" "9_24_20" 44098 24 1.2 10 8.8 50 7.32 0.116 0.12028 8.56e-05 "12.5" 12.81 12.51 53.38 61.49 62.03 40.88 48.68 49.52
"1066" "Kitt_West_C4C_44099" "J" "9_25_20" 44099 25 1.2 14.2 13 50 7 0.11474 0.1208 0.0001212 "12.55" 12.5 12.43 51.97 61.88 61.15 39.42 49.38 48.72
"1067" "Kitt_West_C4C_44100" "J" "9_26_20" 44100 26 1.2 11.1 9.9 50 NA 0.1154 0.11896 7.12e-05 "12.4" 12.43 12.59 56.14 64.72 61.16 43.74 52.29 48.57
"1068" "Kitt_West_C4C_44101" "J" "9_27_20" 44101 27 1.2 13.4 12.2 50 6.81 0.11514 0.1184 6.52e-05 "12.4" 12.78 12.45 50.45 60.28 60.72 38.05 47.5 48.27
"1069" "Kitt_West_C4C_44102" "J" "9_28_20" 44102 28 1.2 12.2 11 50 7.49 0.1154 0.11743 4.06e-05 "12.41" 12.31 12.42 52.66 63.65 65.87 40.25 51.34 53.45
"1070" "Kitt_West_C4C_44103" "J" "9_29_20" 44103 29 1.2 13.1 11.9 50 6.84 0.1155 0.1196 8.2e-05 "12.33" 12.42 12.44 50.85 61.04 60.45 38.52 48.62 48.01
"1071" "Kitt_West_C4C_44104" "J" "9_30_20" 44104 30 1.2 10.2 9 50 6.98 0.1162 0.12063 8.86e-05 "12.42" 12.42 12.62 55.11 64.88 62.02 42.69 52.46 49.4
"1072" "Kitt_West_C4C_44105" "J" "10_1_20" 44105 31 1.2 11.4 10.2 50 7.11 0.116 0.1188 5.6e-05 "12.94" 12.93 12.95 50.59 60.78 59.96 37.65 47.85 47.01
"1073" "Kitt_West_C4C_44106" "J" "10_2_20" 44106 32 1.2 13.1 11.9 50 7.08 0.1157 0.11995 8.5e-05 "13.01" 12.94 12.83 55.57 64.97 66.81 42.56 52.03 53.98
"1074" "Kitt_West_C4C_44107" "J" "10_3_20" 44107 33 1.2 9.8 8.6 50 7.35 0.11505 0.11739 4.68e-05 "12.76" 12.97 13.04 50.98 61.23 60.79 38.22 48.26 47.75
"1075" "Kitt_West_C4C_44108" "J" "10_4_20" 44108 34 1.2 NA NA NA NA NA NA NA NA NA NA NA NA NA NA NA NA
"1076" "Kitt_West_C4C_44109" "J" "10_5_20" 44109 35 1.2 NA NA NA NA NA NA NA NA NA NA NA NA NA NA NA NA
"1077" "Kitt_West_C4C_44110" "J" "10_6_20" 44110 36 1.2 10.5 9.3 50 7.33 0.1154 0.1192 7.6e-05 "12.88" 12.8 12.88 53.89 63.53 62.7 41.01 50.73 49.82
"1078" "Kitt_West_C4C_44111" "J" "10_7_20" 44111 37 1.2 11.7 10.5 50 7.29 0.11568 0.1189 6.44e-05 "12.93" 12.74 12.82 50.75 60.52 60.52 37.82 47.78 47.7
"1079" "Kitt_West_C4C_44112" "J" "10_8_20" 44112 38 1.2 9.3 8.1 50 8.65 0.1137 0.11796 8.52e-05 "12.71" 12.94 12.97 66.1 62.3 65.08 53.39 49.36 52.11
"1080" "Kitt_West_C4C_44113" "J" "10_9_20" 44113 39 1.2 10.9 9.7 50 7.33 0.11543 0.1173 3.74e-05 "12.8" 12.82 12.93 50.72 60 59.9 37.92 47.18 46.97
"1081" "Kitt_West_C4C_44114" "J" "10_10_20" 44114 40 1.2 11.4 10.2 50 7.24 0.1145 0.1171 5.2e-05 "12.97" 12.96 12.95 53.19 63.52 64.16 40.22 50.56 51.21
"1082" "Kitt_West_C4C_44115" "J" "10_11_20" 44115 41 1.2 11 9.8 50 7.11 0.11424 0.1176 6.72e-05 "12.87" 12.99 12.84 51.02 60.59 61.19 38.15 47.6 48.35
"1083" "Kitt_West_C4C_44116" "J" "10_12_20" 44116 42 1.2 12.7 11.5 50 7.18 0.1153 0.11817 5.74e-05 "12.88" 12.95 12.96 55.19 61.14 63.96 42.31 48.19 51
"1084" "Kitt_West_C4C_44117" "J" "10_13_20" 44117 43 1.2 11.5 10.3 50 7.26 0.11672 0.1191 4.76e-05 "13.01" 12.98 12.96 50.36 61.31 59.91 37.35 48.33 46.95
"1085" "Kitt_West_C4C_44118" "J" "10_14_20" 44118 44 1.2 12.2 11 50 8.95 0.1157 0.11964 7.88e-05 "12.81" 12.92 12.96 57.85 66.73 62.15 45.04 53.81 49.19
"1086" "Kitt_West_C4C_44119" "J" "10_15_20" 44119 45 1.2 10.3 9.1 50 7.29 0.11606 0.1194 6.68e-05 "12.76" 12.87 13.12 50.64 59.7 61.32 37.88 46.83 48.2
"1087" "Kitt_West_C4C_44120" "J" "10_16_20" 44120 46 1.2 10.1 8.9 50 7.17 0.1159 0.1179 4e-05 "12.81" 12.95 12.81 55.24 62.2 60.63 42.43 49.25 47.82
"1088" "Kitt_West_C4C_44121" "J" "10_17_20" 44121 47 1.2 12.8 11.6 50 7.89 0.1166 0.11849 3.78e-05 "12.9" 12.83 12.8 55.09 60.96 63.32 42.19 48.13 50.52
"1089" "Kitt_West_C4C_44122" "J" "10_18_20" 44122 48 1.2 13.2 12 50 7.26 0.11711 0.11926 4.3e-05 "12.79" 12.86 12.77 50.36 61.61 60.52 37.57 48.75 47.75
"1090" "Kitt_West_C4C_44123" "J" "10_19_20" 44123 49 1.2 10.1 8.9 50 7.62 0.11644 0.12037 7.86e-05 "12.86" 12.8 12.82 50.93 59.64 59.84 38.07 46.84 47.02
"1091" "Kitt_West_C4C_44124" "J" "10_20_20" 44124 50 1.2 2.1 0.9 50 7.42 0.11644 0.12308 0.0001328 "12.89" 12.83 12.77 50.95 60.28 59.98 38.06 47.45 47.21
"1092" "Kitt_West_C4C_44125" "J" "10_21_20" 44125 51 1.2 10.6 9.4 50 7.47 0.11624 0.1203 8.12e-05 "13.12" 12.98 12.95 51.21 60.49 61.17 38.09 47.51 48.22
"1093" "Kitt_West_C4C_44126" "J" "10_22_20" 44126 52 1.2 11.6 10.4 50 7.47 0.1152 0.12082 0.0001124 "13.09" 12.68 13.02 59.29 58.74 65.96 46.2 46.06 52.94
"1094" "Kitt_West_C4C_44127" "J" "10_23_20" 44127 53 1.2 10.6 9.4 50 7.46 0.11594 0.1192 6.52e-05 NA 13 12.91 NA 67.28 67.2 NA 54.28 54.29
"1095" "Kitt_West_C4C_44128" "J" "10_24_20" 44128 54 1.2 12.4 11.2 50 7.91 0.1147 0.11769 5.98e-05 "12.89" 12.9 13.01 59.6 63.46 64.95 46.71 50.56 51.94
"1096" "Kitt_West_C4C_44129" "J" "10_25_20" 44129 55 1.2 9.1 7.9 50 7.26 0.11539 0.1173 3.82e-05 "12.82" 12.94 13.01 49.5 59.85 60.37 36.68 46.91 47.36
"1097" "Kitt_West_C4C_44130" "J" "10_26_20" 44130 56 1.2 NA NA NA NA NA NA NA NA NA NA NA NA NA NA NA NA
"1098" "Kitt_West_C4C_44131" "J" "10_27_20" 44131 57 1.2 NA NA NA NA NA NA NA NA NA NA NA NA NA NA NA NA
"1099" "Kitt_West_C4C_44132" "J" "10_28_20" 44132 58 1.2 11.9 10.7 50 7.75 NA NA NA "12.81" 12.79 12.92 55.68 64.81 63.29 42.87 52.02 50.37
"1100" "Kitt_West_C4C_44133" "J" "10_29_20" 44133 59 1.2 11.4 10.2 51 7.61 0.11649 0.1211 9.04e-05 "12.54" 12.48 12.59 51.32 62.71 60.94 38.78 50.23 48.35
"1101" "Kitt_West_C4C_44134" "J" "10_30_20" 44134 60 1.2 10.1 8.9 50 7.59 0.11501 0.11854 7.06e-05 "12.47" 12.5 12.4 59.65 62.2 60.5 47.18 49.7 48.1
"1102" "Kitt_West_C4C_44135" "J" "10_31_20" 44135 61 1.2 10.5 9.3 50 7.27 0.11592 0.11907 6.3e-05 "12.41" 12.55 12.41 51.72 61.56 62.85 39.31 49.01 50.44
"1103" "Kitt_West_C4C_44136" "J" "11_1_20" 44136 62 1.2 12.8 11.6 48 7.59 0.11817 0.11833 3.33e-06 "12.45" 12.38 12.48 55.59 60.12 61.54 43.14 47.74 49.06
"1104" "Kitt_West_C4C_44137" "J" "11_2_20" 44137 63 1.2 10.3 9.1 50 7.54 0.11544 0.1199 8.92e-05 "12.58" 12.46 13.61 51.36 60.1 60.75 38.78 47.64 47.14
"1105" "Kitt_West_C4C_44138" "J" "11_3_20" 44138 64 1.2 10.1 8.9 51 7.98 0.1157 0.11862 5.73e-05 "12.45" 12.45 12.5 57.74 62.43 63.21 45.29 49.98 50.71
"1106" "Kitt_West_C4C_44139" "J" "11_4_20" 44139 65 1.2 10.6 9.4 50 7.5 0.11548 0.12057 0.0001018 "12.52" 12.4 12.53 50.94 60.87 60.23 38.42 48.47 47.7
"1107" "Kitt_West_C4C_44140" "J" "11_5_20" 44140 66 1.2 12.7 11.5 45 7.44 0.11574 0.1187 6.58e-05 "12.44" 12.37 12.59 54.41 55.94 59.77 41.97 43.57 47.18
"1108" "Kitt_West_C4C_44141" "J" "11_6_20" 44141 67 1.2 10.2 9 50 7.48 0.11402 0.1173 6.56e-05 "12.42" 12.44 12.64 49.61 60.99 62.88 37.19 48.55 50.24
"1109" "Kitt_West_C4C_44142" "J" "11_7_20" 44142 68 1.2 11.4 10.2 50 7.2 0.11442 0.1179 6.96e-05 "12.6" 12.51 12.4 55.35 61.44 62.24 42.75 48.93 49.84
"1110" "Kitt_West_C4C_44143" "J" "11_8_20" 44143 69 1.2 13.7 12.5 50 7.48 0.11533 0.1205 0.0001034 "12.61" 12.97 12.39 51.02 60.52 61.27 38.41 47.55 48.88
"1111" "Kitt_West_C4C_44144" "J" "11_9_20" 44144 70 1.2 11.6 10.4 50 7.55 0.11564 0.11867 6.06e-05 "12.72" 12.56 12.43 51.02 58.85 57.69 38.3 46.29 45.26
"1112" "Kitt_West_C4C_44145" "J" "11_10_20" 44145 71 1.2 8.7 7.5 50 7.62 0.11823 0.12034 4.22e-05 "12.48" 12.49 12.37 51.61 60.05 60.79 39.13 47.56 48.42
"1113" "Kitt_West_C4C_44146" "J" "11_11_20" 44146 72 1.2 10.7 9.5 50 7.65 0.11732 0.12076 6.88e-05 "12.58" 12.56 12.44 55.21 58.28 61.04 42.63 45.72 48.6
"1114" "Kitt_West_C4C_44147" "J" "11_12_20" 44147 73 1.2 10.2 9 50 7.5 0.11541 0.11924 7.66e-05 "12.8" 12.55 12.46 51.35 60.75 60.52 38.55 48.2 48.06
"1115" "Kitt_West_C4C_44148" "J" "11_13_20" 44148 74 1.2 11.8 10.6 47.5 7.48 0.11611 0.11936 6.84e-05 "12.64" 12.39 12.43 62.52 58.04 57.05 49.88 45.65 44.62
"1116" "Kitt_West_C4C_44149" "J" "11_14_20" 44149 75 1.2 10.5 9.3 50 7.17 0.11572 0.12003 8.62e-05 "12.53" 12.47 12.54 51.43 61.12 61.72 38.9 48.65 49.18
"1117" "Kitt_West_C4C_44150" "J" "11_15_20" 44150 76 1.2 12 10.8 50 8.03 0.11585 0.11785 4e-05 "12.36" 12.91 12.86 50.76 61.54 58.5 38.4 48.63 45.64
"1118" "Kitt_West_C4C_44151" "J" "11_16_20" 44151 77 1.2 12.4 11.2 50 7.55 0.11484 0.11924 8.8e-05 "12.59" 13.09 12.93 50.78 60.45 59.43 38.19 47.36 46.5
"1119" "Kitt_West_C4C_44152" "J" "11_17_20" 44152 78 1.2 9.2 8 50 7.53 0.11388 0.11832 8.88e-05 "12.5" 12.47 12.41 60.31 60.92 59.89 47.81 48.45 47.48
"1120" "Kitt_West_C4C_44153" "J" "11_18_20" 44153 79 1.2 11.6 10.4 50 7.37 0.11611 0.11851 4.8e-05 "12.46" 12.66 12.57 51.29 61.15 61.35 38.83 48.49 48.78
"1121" "Kitt_West_C4C_44154" "J" "11_19_20" 44154 80 1.2 2 0.8 47.5 7.28 0.11538 0.12343 0.000169474 "12.4" 12.38 12.45 55.09 58.18 55.1 42.69 45.8 42.65
"1122" "Kitt_West_C4C_44155" "J" "11_20_20" 44155 81 1.2 10.6 9.4 50 7.19 0.1142 0.11705 5.7e-05 "12.5" 12.38 12.41 50.63 60.66 61.37 38.13 48.28 48.96
"1123" "Kitt_West_C4C_44156" "J" "11_21_20" 44156 82 1.2 11.3 10.1 49 7.55 0.11428 0.11597 3.45e-05 "12.93" 12.95 12.54 48.82 59.91 58.89 35.89 46.96 46.35
"1124" "Kitt_West_C4C_44157" "J" "11_22_20" 44157 83 1.2 9.6 8.4 50 7.29 0.11321 0.11656 6.7e-05 "13.09" 12.55 13.04 50.87 60.59 59.65 37.78 48.04 46.61
"1125" "Kitt_West_C4C_44158" "J" "11_23_20" 44158 84 1.2 10.8 9.6 45 7.62 0.11425 0.11759 7.42e-05 "12.84" 12.39 12.48 56.38 55.61 56.13 43.54 43.22 43.65
"1126" "Kitt_West_C4C_44159" "J" "11_24_20" 44159 85 1.2 NA NA NA NA NA NA NA NA NA NA NA NA NA NA NA NA
"1127" "Kitt_West_C4C_44160" "J" "11_25_20" 44160 86 1.2 NA NA NA NA NA NA NA NA NA NA NA NA NA NA NA NA
"1128" "Lacrosse_Fields_44067" "I(H)" "8_24_20" 44067 -7 1.2 NA NA 50 7.51 0.11447 0.12314 0.0001734 NA NA NA NA NA NA NA NA NA
"1129" "Lacrosse_Fields_44068" "I(H)" "8_25_20" 44068 -6 1.2 NA NA 50 8.27 0.114 0.12123 0.0001446 NA NA NA NA NA NA NA NA NA
"1130" "Lacrosse_Fields_44069" "I(H)" "8_26_20" 44069 -5 1.2 NA NA 50 7.96 0.11361 0.12402 0.0002082 NA NA NA NA NA NA NA NA NA
"1131" "Lacrosse_Fields_44070" "I(H)" "8_27_20" 44070 -4 1.2 NA NA 50 7.91 0.11613 0.11872 5.18e-05 "12.53162" 12.4135 12.49615 NA NA NA NA NA NA
"1132" "Lacrosse_Fields_44071" "I(H)" "8_28_20" 44071 -3 1.2 NA NA 50 7.74 0.11558 0.11964 8.12e-05 "12.53054" 12.42529 12.57478 NA 61.87 NA NA 49.44471 NA
"1133" "Lacrosse_Fields_44072" "I(H)" "8_29_20" 44072 -2 1.2 NA NA 50 7.82 0.11534 0 9.22e-05 NA NA NA NA 62.14 NA NA NA NA
"1134" "Lacrosse_Fields_44073" "I(H)" "8_30_20" 44073 -1 1.2 NA NA 50 8.41 0.11471 0.12059 0.0001176 "12.43" 12.49 12.36 51.63 60.25 63.03 39.2 47.76 50.67
"1135" "Lacrosse_Fields_44074" "I(H)" "8_31_20" 44074 0 1.2 NA NA 50 8.09 0.1149 0.11989 9.98e-05 "12.58" 12.45 12.53 52.07 59.76 61.47 39.49 47.31 48.94
"1136" "Lacrosse_Fields_44075" "I(H)" "9_1_20" 44075 1 1.2 1.8 0.6 50 8.37 0.11804 0.12614 0.000162 "12.54" 12.43 12.58 51.47 61.39 62.18 38.93 48.96 49.6
"1137" "Lacrosse_Fields_44076" "I(H)" "9_2_20" 44076 2 1.2 7.3 6.1 50 8.21 0.11593 0.11872 5.58e-05 "12.52" 12.52 12.45 51.8 63.14 66.79 39.28 50.62 54.34
"1138" "Lacrosse_Fields_44077" "I(H)" "9_3_20" 44077 3 1.2 14.6 13.4 50 8.46 0.11526 0.1204 0.0001028 "12.42" 12.79 12.47 50.07 61.26 61.46 37.65 48.47 48.99
"1139" "Lacrosse_Fields_44078" "I(H)" "9_4_20" 44078 4 1.2 13.5 12.3 50 8.6 0.1141 0.11666 5.12e-05 "12.42" 12.43 12.89 55.35 51.55 63.04 42.93 39.12 50.15
"1140" "Lacrosse_Fields_44079" "I(H)" "9_5_20" 44079 5 1.2 12.5 11.3 50 8.36 0.11712 0.1201 5.96e-05 "12.87" 12.38 12.59 50.38 61.75 61.93 37.51 49.37 49.34
"1141" "Lacrosse_Fields_44080" "I(H)" "9_6_20" 44080 6 1.2 3.8 2.6 50 8.9 0.1165 0.12342 0.0001384 "12.82" 12.8 12.85 52.13 61.65 62.39 39.31 48.85 49.54
"1142" "Lacrosse_Fields_44081" "I(H)" "9_7_20" 44081 7 1.2 1.7 0.5 50 8.05 0.11712 0.1221 9.96e-05 "12.84" NA 12.55 51.02 NA 61.36 38.18 NA 48.81
"1143" "Lacrosse_Fields_44082" "I(H)" "9_8_20" 44082 8 1.2 11.4 10.2 50 9.06 0.11629 0.11872 4.86e-05 "12.86" 12.85 12.86 51.15 62.36 61.9 38.29 49.51 49.04
"1144" "Lacrosse_Fields_44083" "I(H)" "9_9_20" 44083 9 1.2 NA NA NA NA NA NA NA NA NA NA NA NA NA NA NA NA
"1145" "Lacrosse_Fields_44084" "I(H)" "9_10_20" 44084 10 1.2 6.2 5 50 8 0.1161 0.11706 1.92e-05 "12.72" 12.82 12.43 53.72 61.21 61.94 41 48.39 49.51
"1146" "Lacrosse_Fields_44085" "I(H)" "9_11_20" 44085 11 1.2 10.2 9 50 8.58 0.1161 0.1185 4.8e-05 "12.84" 12.9 12.54 49.98 59.71 61.18 37.14 46.81 48.64
"1147" "Lacrosse_Fields_44086" "I(H)" "9_12_20" 44086 12 1.2 10 8.8 50 8.86 0.1163 0.1191 5.6e-05 "12.53" 13 12.85 55.24 63.17 62.83 42.71 50.17 49.98
"1148" "Lacrosse_Fields_44087" "I(H)" "9_13_20" 44087 13 1.2 9.5 8.3 50 8.76 0.1167 0.1186 3.8e-05 "12.79" 12.48 12.79 54.34 62.91 62.72 41.55 50.43 49.93
"1149" "Lacrosse_Fields_44088" "I(H)" "9_14_20" 44088 14 1.2 11.6 10.4 50 8.2 0.1149 0.1184 7e-05 "12.43" 12.44 12.81 54.81 61.32 63.59 42.38 48.88 50.78
"1150" "Lacrosse_Fields_44089" "I(H)" "9_15_20" 44089 15 1.2 10 8.8 50 8.3 0.11546 0.11961 8.3e-05 "12.35" 12.82 12.49 51.23 60.4 61.08 38.88 47.58 48.59
"1151" "Lacrosse_Fields_44090" "I(H)" "9_16_20" 44090 16 1.2 11 9.8 50 8.42 0.11569 0.12013 8.88e-05 "12.51" 12.71 12.42 50.17 60.49 61.29 37.66 47.78 48.87
"1152" "Lacrosse_Fields_44091" "I(H)" "9_17_20" 44091 17 1.2 10.5 9.3 50 8.46 0.11507 0.1194 8.66e-05 "12.5" 12.5 12.45 51.5 60.52 61.07 39 48.02 48.62
"1153" "Lacrosse_Fields_44092" "I(H)" "9_18_20" 44092 18 1.2 10.8 9.6 50 7.99 0.1151 0.11902 7.84e-05 "12.49" 12.4 12.87 53.96 65.19 63.72 41.47 52.79 50.85
"1154" "Lacrosse_Fields_44093" "I(H)" "9_19_20" 44093 19 1.2 12.8 11.6 50 8.35 0.11625 0.1195 6.5e-05 "12.4" 12.41 12.53 50.63 61.75 61.75 38.23 49.34 49.22
"1155" "Lacrosse_Fields_44094" "I(H)" "9_20_20" 44094 20 1.2 9 7.8 50 8.06 0.1143 0.11812 7.64e-05 "12.61" 12.48 12.43 53.97 68.39 61.51 41.36 55.91 49.08
"1156" "Lacrosse_Fields_44095" "I(H)" "9_21_20" 44095 21 1.2 10.4 9.2 50 8.28 0.11597 0.1197 7.46e-05 "12.43" 12.39 12.73 50.55 61.03 60.51 38.12 48.64 47.78
"1157" "Lacrosse_Fields_44096" "I(H)" "9_22_20" 44096 22 1.2 11.9 10.7 50 8.25 0.1152 0.12028 0.0001016 "12.41" 12.34 12.48 58.69 62.84 64.36 46.28 50.5 51.88
"1158" "Lacrosse_Fields_44097" "I(H)" "9_23_20" 44097 23 1.2 11 9.8 50 8.35 0.11541 0.1211 0.0001138 "12.41" 12.61 12.45 51.75 60.98 61.15 39.34 48.37 48.7
"1159" "Lacrosse_Fields_44098" "I(H)" "9_24_20" 44098 24 1.2 10.9 9.7 50 8.44 0.11628 0.12257 0.0001258 "12.43" 12.79 12.52 52.22 63.12 61.16 39.79 50.33 48.64
"1160" "Lacrosse_Fields_44099" "I(H)" "9_25_20" 44099 25 1.2 12.5 11.3 50 8.52 0.11593 0.1184 4.94e-05 "12.41" 12.54 12.63 51.71 61.5 61.38 39.3 48.96 48.75
"1161" "Lacrosse_Fields_44100" "I(H)" "9_26_20" 44100 26 1.2 11.7 10.5 50 NA 0.1152 0.11982 9.24e-05 "12.94" 12.49 12.44 55.32 61.66 61.12 42.38 49.17 48.68
"1162" "Lacrosse_Fields_44101" "I(H)" "9_27_20" 44101 27 1.2 10 8.8 50 7.53 0.11542 0.1169 2.96e-05 "12.58" 12.48 12.48 51.59 60.92 61.18 39.01 48.44 48.7
"1163" "Lacrosse_Fields_44102" "I(H)" "9_28_20" 44102 28 1.2 7.8 6.6 50 8.38 0.114 0.11935 0.000107 "12.38" 12.41 12.37 57.69 67.7 62.2 45.31 55.29 49.83
"1164" "Lacrosse_Fields_44103" "I(H)" "9_29_20" 44103 29 1.2 8.8 7.6 50 8.03 0.11553 0.1203 9.54e-05 "12.48" 12.83 12.52 51.52 60.68 60.77 39.04 47.85 48.25
"1165" "Lacrosse_Fields_44104" "I(H)" "9_30_20" 44104 30 1.2 10.6 9.4 50 8.37 0.1155 0.11961 8.22e-05 "12.43" 12.64 12.33 57.68 64.49 64.42 45.25 51.85 52.09
"1166" "Lacrosse_Fields_44105" "I(H)" "10_1_20" 44105 31 1.2 9.9 8.7 50 8.42 0.1159 0.1193 6.8e-05 "12.82" 12.97 12.99 50.48 60.22 60.57 37.66 47.25 47.58
"1167" "Lacrosse_Fields_44106" "I(H)" "10_2_20" 44106 32 1.2 13.4 12.2 NA NA NA NA NA "12.85" 12.9 12.82 62.99 60.99 62.78 50.14 48.09 49.96
"1168" "Lacrosse_Fields_44107" "I(H)" "10_3_20" 44107 33 1.2 10.4 9.2 50 8.15 0.11613 0.11824 4.22e-05 "12.99" 12.93 13.07 50.92 61.38 60.47 37.93 48.45 47.4
"1169" "Lacrosse_Fields_44108" "I(H)" "10_4_20" 44108 34 1.2 NA NA NA NA NA NA NA NA NA NA NA NA NA NA NA NA
"1170" "Lacrosse_Fields_44109" "I(H)" "10_5_20" 44109 35 1.2 NA NA NA NA NA NA NA NA NA NA NA NA NA NA NA NA
"1171" "Lacrosse_Fields_44110" "I(H)" "10_6_20" 44110 36 1.2 8.3 7.1 50 8.04 0.1164 0.11881 4.82e-05 "12.81" 12.84 12.84 55.28 62.68 63.93 42.47 49.84 51.09
"1172" "Lacrosse_Fields_44111" "I(H)" "10_7_20" 44111 37 1.2 10.4 9.2 50 8.15 0.11491 0.1179 5.98e-05 "12.78" 12.84 12.79 50.43 60.99 59.95 37.65 48.15 47.16
"1173" "Lacrosse_Fields_44112" "I(H)" "10_8_20" 44112 38 1.2 NA NA 50 7.99 0.11465 0.11815 7e-05 "12.63" 12.86 12.72 56.96 63.2 64.42 44.33 50.34 51.7
"1174" "Lacrosse_Fields_44113" "I(H)" "10_9_20" 44113 39 1.2 9.2 8 50 8.2 0.11584 0.1181 4.52e-05 "12.94" 12.85 12.97 51.16 60.14 61.09 38.22 47.29 48.12
"1175" "Lacrosse_Fields_44114" "I(H)" "10_10_20" 44114 40 1.2 9.8 8.6 50 8.09 0.1143 0.11774 6.88e-05 "12.67" 12.86 12.91 52.64 61.52 63.07 39.97 48.66 50.16
"1176" "Lacrosse_Fields_44115" "I(H)" "10_11_20" 44115 41 1.2 9.5 8.3 50 8.01 0.1151 0.1197 9.2e-05 "13.05" 12.99 12.96 50.98 60.14 61.38 37.93 47.15 48.42
"1177" "Lacrosse_Fields_44116" "I(H)" "10_12_20" 44116 42 1.2 9.8 8.6 50 8.09 0.1151 0.1188 7.4e-05 "12.9" 12.96 12.96 57.54 63.09 62.64 44.64 50.13 49.68
"1178" "Lacrosse_Fields_44117" "I(H)" "10_13_20" 44117 43 1.2 11 9.8 50 8.38 0.1152 0.1176 4.8e-05 "13.09" 13.06 13.12 51.21 60.68 61.17 38.12 47.62 48.05
"1179" "Lacrosse_Fields_44118" "I(H)" "10_14_20" 44118 44 1.2 9.4 8.2 50 8.17 0.1153 0.11994 9.28e-05 "12.88" 12.96 12.92 52.26 63.71 64.01 39.38 50.75 51.09
"1180" "Lacrosse_Fields_44119" "I(H)" "10_15_20" 44119 45 1.2 9.9 8.7 50 8.39 0.11711 0.121 7.78e-05 "12.81" 12.85 12.79 51.92 50.98 61.31 39.11 38.13 48.52
"1181" "Lacrosse_Fields_44120" "I(H)" "10_16_20" 44120 46 1.2 9 7.8 50 8.37 0.1159 0.1191 6.4e-05 "12.97" 12.68 12.72 57.08 65.58 61.87 44.11 52.9 49.15
"1182" "Lacrosse_Fields_44121" "I(H)" "10_17_20" 44121 47 1.2 10.9 9.7 50 8.93 0.1167 0.12101 8.62e-05 "12.81" 12.88 13 53.6 62.44 63.36 40.79 49.56 50.36
"1183" "Lacrosse_Fields_44122" "I(H)" "10_18_20" 44122 48 1.2 11.4 10.2 50 8.2 0.11671 0.1198 6.18e-05 "12.89" 12.72 12.88 51.25 61.49 61.78 38.36 48.77 48.9
"1184" "Lacrosse_Fields_44123" "I(H)" "10_19_20" 44123 49 1.2 5.8 4.6 50 8.42 0.11638 0.1195 6.24e-05 "12.71" 12.55 12.73 51.14 61.02 61.35 38.43 48.47 48.62
"1185" "Lacrosse_Fields_44124" "I(H)" "10_20_20" 44124 50 1.2 10.1 8.9 50 8.35 0.11488 0.11893 8.1e-05 "12.79" 12.81 12.69 51.32 60.85 59.37 38.53 48.04 46.68
"1186" "Lacrosse_Fields_44125" "I(H)" "10_21_20" 44125 51 1.2 10 8.8 50 8.6 0.11672 0.1197 5.96e-05 "12.78" 13.09 12.85 48.74 60.02 60.88 35.96 46.93 48.03
"1187" "Lacrosse_Fields_44126" "I(H)" "10_22_20" 44126 52 1.2 6.6 5.4 50 8.67 0.1139 0.12192 0.0001604 "12.96" 12.67 12.96 59.6 64.3 68.15 46.64 51.63 55.19
"1188" "Lacrosse_Fields_44127" "I(H)" "10_23_20" 44127 53 1.2 9.7 8.5 50 8.43 0.11524 0.1175 4.52e-05 "12.91" 12.92 12.98 66.88 64.52 67.14 53.97 51.6 54.16
"1189" "Lacrosse_Fields_44128" "I(H)" "10_24_20" 44128 54 1.2 8.1 6.9 50 7.94 0.11535 0.11649 2.28e-05 "12.91" 12.9 12.9 56.7 62.3 61.01 43.79 49.4 48.11
"1190" "Lacrosse_Fields_44129" "I(H)" "10_25_20" 44129 55 1.2 9.2 8 50 8.06 0.11505 0.1167 3.3e-05 "12.88" 12.93 12.77 51.35 60.7 60.38 38.47 47.77 47.61
"1191" "Lacrosse_Fields_44130" "I(H)" "10_26_20" 44130 56 1.2 NA NA NA NA NA NA NA NA NA NA NA NA NA NA NA NA
"1192" "Lacrosse_Fields_44131" "I(H)" "10_27_20" 44131 57 1.2 NA NA NA NA NA NA NA NA NA NA NA NA NA NA NA NA
"1193" "Lacrosse_Fields_44132" "I(H)" "10_28_20" 44132 58 1.2 10.1 8.9 53 7.77 NA NA NA "12.91" 12.89 12.83 57.47 61.23 61.22 44.56 48.34 48.39
"1194" "Lacrosse_Fields_44133" "I(H)" "10_29_20" 44133 59 1.2 10.3 9.1 49 8.49 0.11545 0.1189 7.04e-05 "12.58" 12.54 12.5 49.54 60.31 60.45 36.96 47.77 47.95
"1195" "Lacrosse_Fields_44134" "I(H)" "10_30_20" 44134 60 1.2 10.2 9 50 8.53 0.11593 0.11858 5.3e-05 "12.51" 12.46 12.51 59.4 62.51 56.81 46.89 50.05 44.3
"1196" "Lacrosse_Fields_44135" "I(H)" "10_31_20" 44135 61 1.2 10.2 9 50 8.2 0.11538 0.11829 5.82e-05 "12.46" 12.43 12.49 50.72 61.38 60.38 38.26 48.95 47.89
"1197" "Lacrosse_Fields_44136" "I(H)" "11_1_20" 44136 62 1.2 9.6 8.4 51 8.08 0.11683 0.11714 6.08e-06 "12.41" 12.59 12.46 53.26 63.15 61.42 40.85 50.56 48.96
"1198" "Lacrosse_Fields_44137" "I(H)" "11_2_20" 44137 63 1.2 10.3 9.1 50 8.42 0.11611 0.1194 6.58e-05 "12.32" 12.54 12.33 51.57 61.18 60.56 39.25 48.64 48.23
"1199" "Lacrosse_Fields_44138" "I(H)" "11_3_20" 44138 64 1.2 12 10.8 50 8.45 0.1155 0.11948 7.96e-05 "12.46" 12.47 12.55 59.92 61.01 63.49 47.46 48.54 50.94
"1200" "Lacrosse_Fields_44139" "I(H)" "11_4_20" 44139 65 1.2 10 8.8 50 8.53 0.11471 0.12003 0.0001064 "12.51" 12.52 12.64 51.24 61.34 61.84 38.73 48.82 49.2
"1201" "Lacrosse_Fields_44140" "I(H)" "11_5_20" 44140 66 1.2 10.4 9.2 51 8.46 0.11402 0.11977 0.000112745 "12.53" 12.58 12.31 56.6 62.62 62.03 44.07 50.04 49.72
"1202" "Lacrosse_Fields_44141" "I(H)" "11_6_20" 44141 67 1.2 11.7 10.5 50 8.52 0.11467 0.11988 0.0001042 "12.86" 12.43 12.64 50.65 61.18 61.21 37.79 48.75 48.57
"1203" "Lacrosse_Fields_44142" "I(H)" "11_7_20" 44142 68 1.2 12.7 11.5 50 8.36 0.1145 0.11802 7.04e-05 "12.52" 12.5 12.44 54.63 60.95 62.06 42.11 48.45 49.62
"1204" "Lacrosse_Fields_44143" "I(H)" "11_8_20" 44143 69 1.2 12.1 10.9 50 8.09 0.11622 0.11808 3.72e-05 "12.55" 12.58 12.41 52.45 61.08 60.61 39.9 48.5 48.2
"1205" "Lacrosse_Fields_44144" "I(H)" "11_9_20" 44144 70 1.2 10.6 9.4 50 8.31 0.11646 0.1195 6.08e-05 "12.79" 12.88 12.34 54.57 62.35 61.4 41.78 49.47 49.06
"1206" "Lacrosse_Fields_44145" "I(H)" "11_10_20" 44145 71 1.2 10.5 9.3 50 8.32 0.11762 0.1193 3.36e-05 "12.52" 12.52 12.39 51.56 60.43 60.78 39.04 47.91 48.39
"1207" "Lacrosse_Fields_44146" "I(H)" "11_11_20" 44146 72 1.2 10.1 8.9 50 8.43 0.11561 0.11974 8.26e-05 "12.4" 12.48 12.63 58.91 60.18 62.08 46.51 47.7 49.45
"1208" "Lacrosse_Fields_44147" "I(H)" "11_12_20" 44147 73 1.2 10.4 9.2 50 8.43 0.11632 0.12012 7.6e-05 "12.49" 12.57 12.92 50.94 60.35 61.02 38.45 47.78 48.1
"1209" "Lacrosse_Fields_44148" "I(H)" "11_13_20" 44148 74 1.2 10.5 9.3 49 8.5 0.11661 0.11915 5.18e-05 "12.4" 12.54 12.45 57.81 60.21 60.87 45.41 47.67 48.42
"1210" "Lacrosse_Fields_44149" "I(H)" "11_14_20" 44149 75 1.2 9.8 8.6 50 8.09 0.11576 0.11895 6.38e-05 "12.44" 12.49 12.45 51.6 60.95 60.93 39.16 48.46 48.48
"1211" "Lacrosse_Fields_44150" "I(H)" "11_15_20" 44150 76 1.2 12 10.8 50 8.54 0.11587 0.11985 7.96e-05 "12.95" 12.9 12.89 53.99 62.43 61.67 41.04 49.53 48.78
"1212" "Lacrosse_Fields_44151" "I(H)" "11_16_20" 44151 77 1.2 10.8 9.6 50 8.31 0.11596 0.11865 5.38e-05 "12.93" 12.48 12.52 51.42 61.41 61.14 38.49 48.93 48.62
"1213" "Lacrosse_Fields_44152" "I(H)" "11_17_20" 44152 78 1.2 11 9.8 50 8.68 0.11544 0.1195 8.12e-05 "12.48" 12.49 12.64 59.34 61.22 59.84 46.86 48.73 47.2
"1214" "Lacrosse_Fields_44153" "I(H)" "11_18_20" 44153 79 1.2 5.6 4.4 50 8.21 0.11544 0.11892 6.96e-05 "12.56" 12.42 12.55 50.78 60.8 60.31 38.22 48.38 47.76
"1215" "Lacrosse_Fields_44154" "I(H)" "11_19_20" 44154 80 1.2 11.4 10.2 48 8.24 0.11575 0.11875 6.25e-05 "12.49" 12.94 12.49 55.57 59.25 56.85 43.08 46.31 44.36
"1216" "Lacrosse_Fields_44155" "I(H)" "11_20_20" 44155 81 1.2 9.2 8 50 8.1 0.11485 0.11557 1.44e-05 "12.45" 12.34 12.42 51.62 59.76 61.61 39.17 47.42 49.19
"1217" "Lacrosse_Fields_44156" "I(H)" "11_21_20" 44156 82 1.2 11.3 10.1 48 8.21 0.11477 0.11663 3.875e-05 "12.95" 12.78 12.53 52.94 59.34 61.51 39.99 46.56 48.98
"1218" "Lacrosse_Fields_44157" "I(H)" "11_22_20" 44157 83 1.2 9.8 8.6 50 7.96 0.1148 0.11845 7.3e-05 "12.55" 12.51 13.05 51.19 61.05 61.33 38.64 48.54 48.28
"1219" "Lacrosse_Fields_44158" "I(H)" "11_23_20" 44158 84 1.2 12.2 11 45 7.65 0.11442 0.11753 6.91e-05 "13" 12.55 12.45 56.37 55.38 60.15 43.37 42.83 47.7
"1220" "Lacrosse_Fields_44159" "I(H)" "11_24_20" 44159 85 1.2 NA NA NA NA NA NA NA NA NA NA NA NA NA NA NA NA
"1221" "Lacrosse_Fields_44160" "I(H)" "11_25_20" 44160 86 1.2 NA NA NA NA NA NA NA NA NA NA NA NA NA NA NA NA
"1222" "Libby_44067" "Q" "8_24_20" 44067 -7 1.2 NA NA NA NA NA NA NA NA NA NA NA NA NA NA NA NA
"1223" "Libby_44068" "Q" "8_25_20" 44068 -6 1.2 NA NA NA NA NA NA NA NA NA NA NA NA NA NA NA NA
"1224" "Libby_44069" "Q" "8_26_20" 44069 -5 1.2 NA NA NA NA NA NA NA NA NA NA NA NA NA NA NA NA
"1225" "Libby_44070" "Q" "8_27_20" 44070 -4 1.2 NA NA NA NA NA NA NA NA NA NA NA NA NA NA NA NA
"1226" "Libby_44071" "Q" "8_28_20" 44071 -3 1.2 NA NA NA NA NA NA NA NA NA NA NA NA NA NA NA NA
"1227" "Libby_44072" "Q" "8_29_20" 44072 -2 1.2 NA NA NA NA NA NA NA NA NA NA NA NA NA NA NA NA
"1228" "Libby_44073" "Q" "8_30_20" 44073 -1 1.2 NA NA 50 8.92 0.11569 0.11864 5.9e-05 "12.38" 12.52 12.53 51.81 63.1 61.87 39.43 50.58 49.34
"1229" "Libby_44074" "Q" "8_31_20" 44074 0 1.2 NA NA 50 8.82 0.1151 0.11979 9.38e-05 "12.45" 12.48 12.58 54.04 61.16 62.43 41.59 48.68 49.85
"1230" "Libby_44075" "Q" "9_1_20" 44075 1 1.2 12.7 11.5 50 9.13 0.11541 0.1204 9.98e-05 "12.52" 12.4 12.5 52.27 60.89 60.77 39.75 48.49 48.27
"1231" "Libby_44076" "Q" "9_2_20" 44076 2 1.2 6.5 5.3 50 8.77 0.11495 0.12245 0.00015 "12.54" 12.44 12.43 51.63 62.1 64.27 39.09 49.66 51.84
"1232" "Libby_44077" "Q" "9_3_20" 44077 3 1.2 8.1 6.9 50 8.91 0.11488 0.1221 0.0001444 "12.43" 12.44 12.55 51.22 60.64 61.21 38.79 48.2 48.66
"1233" "Libby_44078" "Q" "9_4_20" 44078 4 1.2 5.5 4.3 50 8.67 0.1132 0.12049 0.0001458 "12.55" 12.43 12.48 55.29 63.5 63.07 42.74 51.07 50.59
"1234" "Libby_44079" "Q" "9_5_20" 44079 5 1.2 7.3 6.1 50 8.37 0.11545 0.1243 0.000177 "12.97" 12.81 12.85 51.72 59.54 60.23 38.75 46.73 47.38
"1235" "Libby_44080" "Q" "9_6_20" 44080 6 1.2 7 5.8 50 8.79 0.1153 0.11917 7.74e-05 "12.81" 12.8 12.89 51.22 59.71 61.54 38.41 46.91 48.65
"1236" "Libby_44081" "Q" "9_7_20" 44081 7 1.2 11.4 10.2 50 9.03 0.11627 0.1193 6.06e-05 "12.75" NA 12.98 50.75 NA 61.61 38 NA 48.63
"1237" "Libby_44082" "Q" "9_8_20" 44082 8 1.2 3.3 2.1 50 8.69 0.1163 0.11868 4.76e-05 "12.58" 12.54 12.49 57.81 66.56 63.35 45.23 54.02 50.86
"1238" "Libby_44083" "Q" "9_9_20" 44083 9 1.2 NA NA NA NA NA NA NA NA NA NA NA NA NA NA NA NA
"1239" "Libby_44084" "Q" "9_10_20" 44084 10 1.2 8 6.8 50 8.6 0.1157 0.11841 5.42e-05 "12.55" 12.59 12.78 60.96 64.96 65.16 48.41 52.37 52.38
"1240" "Libby_44085" "Q" "9_11_20" 44085 11 1.2 11.9 10.7 50 9 0.11664 0.1201 6.92e-05 "12.82" 12.51 12.98 51.83 61.09 61.38 39.01 48.58 48.4
"1241" "Libby_44086" "Q" "9_12_20" 44086 12 1.2 10.5 9.3 50 9.1 0.1158 0.1205 9.4e-05 "12.9" 12.83 12.75 56.43 62 64.32 43.53 49.17 51.57
"1242" "Libby_44087" "Q" "9_13_20" 44087 13 1.2 8 6.8 50 8.65 0.1163 0.1213 1e-04 "12.81" 12.53 12.45 54.05 61.44 61.9 41.24 48.91 49.45
"1243" "Libby_44088" "Q" "9_14_20" 44088 14 1.2 8.3 7.1 50 8.62 0.1146 0.11901 8.82e-05 "12.99" 12.47 12.5 55.58 67.45 64.46 42.59 54.98 51.96
"1244" "Libby_44089" "Q" "9_15_20" 44089 15 1.2 8.5 7.3 50 8.99 0.11474 0.11856 7.64e-05 "12.83" 12.37 12.92 51.12 60.28 60.66 38.29 47.91 47.74
"1245" "Libby_44090" "Q" "9_16_20" 44090 16 1.2 6.1 4.9 50 8.67 0.11581 0.12147 0.0001132 "12.78" 12.45 12.94 51.26 60.56 60.45 38.48 48.11 47.51
"1246" "Libby_44091" "Q" "9_17_20" 44091 17 1.2 6.9 5.7 50 9.23 0.11497 0.1195 9.06e-05 "12.41" 12.32 12.4 50.42 60.67 60.61 38.01 48.35 48.21
"1247" "Libby_44092" "Q" "9_18_20" 44092 18 1.2 7.5 6.3 50 8.62 0.1156 0.11834 5.48e-05 "12.42" 12.38 12.4 54.66 66.84 61.84 42.24 54.46 49.44
"1248" "Libby_44093" "Q" "9_19_20" 44093 19 1.2 8.4 7.2 50 8.85 0.11641 0.1201 7.38e-05 "12.8" 12.48 12.51 51.09 61.08 60.79 38.29 48.6 48.28
"1249" "Libby_44094" "Q" "9_20_20" 44094 20 1.2 9.8 8.6 50 8.88 0.1154 0.12037 9.94e-05 "12.4" 12.49 12.53 51.29 60.25 63.67 38.89 47.76 51.14
"1250" "Libby_44095" "Q" "9_21_20" 44095 21 1.2 6.4 5.2 50 8.65 0.11568 0.1195 7.64e-05 "12.46" 12.9 12.33 51.28 60.4 60.53 38.82 47.5 48.2
"1251" "Libby_44096" "Q" "9_22_20" 44096 22 1.2 6.2 5 50 8.76 0.1144 0.12026 0.0001172 "12.88" 12.4 12.56 61.16 63.43 62.16 48.28 51.03 49.6
"1252" "Libby_44097" "Q" "9_23_20" 44097 23 1.2 7.6 6.4 50 8.9 0.1161 0.1216 0.00011 "12.49" 12.79 12.47 51.49 61.18 60.93 39 48.39 48.46
"1253" "Libby_44098" "Q" "9_24_20" 44098 24 1.2 9.4 8.2 50 8.87 0.11606 0.12114 0.0001016 "12.7" 12.8 12.44 56.77 66.16 63.59 44.07 53.36 51.15
"1254" "Libby_44099" "Q" "9_25_20" 44099 25 1.2 7.5 6.3 50 8.57 0.11491 0.1252 0.0002058 "12.96" 12.49 12.43 51.21 61.79 61.53 38.25 49.3 49.1
"1255" "Libby_44100" "Q" "9_26_20" 44100 26 1.2 7.1 5.9 50 NA 0.1151 0.11825 6.3e-05 "12.37" 12.45 12.42 53.23 61.48 61.58 40.86 49.03 49.16
"1256" "Libby_44101" "Q" "9_27_20" 44101 27 1.2 8.9 7.7 50 8.36 0.11591 0.1191 6.38e-05 "12.45" 12.44 12.47 51.25 60.86 59.82 38.8 48.42 47.35
"1257" "Libby_44102" "Q" "9_28_20" 44102 28 1.2 9.6 8.4 50 8.99 0.1153 0.11726 3.92e-05 "12.44" 12.63 12.63 59.88 63.55 63.24 47.44 50.92 50.61
"1258" "Libby_44103" "Q" "9_29_20" 44103 29 1.2 11.2 10 50 8.46 0.11534 0.1187 6.72e-05 "12.42" 12.48 12.5 50.51 60.79 60.96 38.09 48.31 48.46
"1259" "Libby_44104" "Q" "9_30_20" 44104 30 1.2 5.3 4.1 50 8.45 0.1163 0.12124 9.88e-05 "12.7" 12.44 12.47 61.98 63.94 66.8 49.28 51.5 54.33
"1260" "Libby_44105" "Q" "10_1_20" 44105 31 1.2 9.5 8.3 50 8.92 0.11575 0.1179 4.3e-05 "12.9" 13 12.77 50.94 61.37 59.66 38.04 48.37 46.89
"1261" "Libby_44106" "Q" "10_2_20" 44106 32 1.2 10.8 9.6 50 8.86 0.1155 0.12058 0.0001016 "12.84" 13 13.02 56.87 65.16 63.32 44.03 52.16 50.3
"1262" "Libby_44107" "Q" "10_3_20" 44107 33 1.2 9.8 8.6 50 8.96 0.11502 0.11861 7.18e-05 "13.05" 12.88 13.12 50.91 60.01 61.37 37.86 47.13 48.25
"1263" "Libby_44108" "Q" "10_4_20" 44108 34 1.2 NA NA NA NA NA NA NA NA NA NA NA NA NA NA NA NA
"1264" "Libby_44109" "Q" "10_5_20" 44109 35 1.2 NA NA NA NA NA NA NA NA NA NA NA NA NA NA NA NA
"1265" "Libby_44110" "Q" "10_6_20" 44110 36 1.2 8.6 7.4 50 8.24 0.1154 0.12017 9.54e-05 "12.81" 12.88 12.85 62.8 63.5 64.26 49.99 50.62 51.41
"1266" "Libby_44111" "Q" "10_7_20" 44111 37 1.2 8.6 7.4 50 7.94 0.11536 0.1192 7.68e-05 "12.97" 12.69 12.84 51.3 60.81 61.11 38.33 48.12 48.27
"1267" "Libby_44112" "Q" "10_8_20" 44112 38 1.2 8.1 6.9 50 8.66 0.11467 0.11888 8.42e-05 "12.87" 12.79 12.98 51.6 61.66 62.67 38.73 48.87 49.69
"1268" "Libby_44113" "Q" "10_9_20" 44113 39 1.2 10.7 9.5 50 9 0.11483 0.1185 7.34e-05 "12.96" 12.95 13.04 50.32 60.69 60.75 37.36 47.74 47.71
"1269" "Libby_44114" "Q" "10_10_20" 44114 40 1.2 7 5.8 50 8.95 0.1139 0.12473 0.0002166 "12.89" 12.91 12.96 58.36 63.97 62.67 45.47 51.06 49.71
"1270" "Libby_44115" "Q" "10_11_20" 44115 41 1.2 7.4 6.2 50 8.53 0.11491 0.1181 6.38e-05 "13.02" 12.79 12.86 51.11 60.91 61.28 38.09 48.12 48.42
"1271" "Libby_44116" "Q" "10_12_20" 44116 42 1.2 8.2 7 50 8.51 0.1155 0.11891 6.82e-05 "12.98" 12.82 12.94 55.68 60.55 63.26 42.7 47.73 50.32
"1272" "Libby_44117" "Q" "10_13_20" 44117 43 1.2 9.4 8.2 50 8.39 0.11685 0.1225 0.000113 "12.88" 12.83 12.87 50.87 60.45 59.48 37.99 47.62 46.61
"1273" "Libby_44118" "Q" "10_14_20" 44118 44 1.2 10.5 9.3 50 8.72 0.1158 0.12043 9.26e-05 "12.77" 12.77 12.87 58.85 64.09 59.37 46.08 51.32 46.5
"1274" "Libby_44119" "Q" "10_15_20" 44119 45 1.2 9.8 8.6 50 9 0.11623 0.1189 5.34e-05 "13.02" 12.87 12.76 51.13 61.09 59.79 38.11 48.22 47.03
"1275" "Libby_44120" "Q" "10_16_20" 44120 46 1.2 8.5 7.3 50 9.11 0.1158 0.1205 9.4e-05 "13" 12.71 12.73 55.45 66.21 65.13 42.45 53.5 52.4
"1276" "Libby_44121" "Q" "10_17_20" 44121 47 1.2 7.7 6.5 50 8.96 0.1163 0.11977 6.94e-05 "12.9" 12.77 12.91 62.81 60.57 63.77 49.91 47.8 50.86
"1277" "Libby_44122" "Q" "10_18_20" 44122 48 1.2 7.2 6 50 8.68 0.11588 0.11931 6.86e-05 "12.85" 12.83 12.85 51.23 60.44 60.81 38.38 47.61 47.96
"1278" "Libby_44123" "Q" "10_19_20" 44123 49 1.2 8.7 7.5 50 8.75 0.11645 0.11929 5.68e-05 "12.84" 12.81 12.66 49.9 60.89 61.06 37.06 48.08 48.4
"1279" "Libby_44124" "Q" "10_20_20" 44124 50 1.2 4.1 2.9 50 8.78 0.11446 0.11892 8.92e-05 "12.81" 12.76 12.85 50.94 60.33 60.21 38.13 47.57 47.36
"1280" "Libby_44125" "Q" "10_21_20" 44125 51 1.2 8.8 7.6 50 8.98 0.11584 0.1202 8.72e-05 "12.86" 12.88 12.82 49.14 60.9 60.59 36.28 48.02 47.77
"1281" "Libby_44126" "Q" "10_22_20" 44126 52 1.2 11 9.8 50 9.01 0.116 0.1202 8.4e-05 "13" 12.79 12.86 50.89 61.72 60.96 37.89 48.93 48.1
"1282" "Libby_44127" "Q" "10_23_20" 44127 53 1.2 10.4 9.2 50 8.62 0.11562 0.1199 8.56e-05 "12.92" 12.96 12.78 61.98 65.12 65.44 49.06 52.16 52.66
"1283" "Libby_44128" "Q" "10_24_20" 44128 54 1.2 5.2 4 50 8.84 0.1148 0.11823 6.86e-05 "12.75" 12.87 12.88 66.97 67.45 67.69 54.22 54.58 54.81
"1284" "Libby_44129" "Q" "10_25_20" 44129 55 1.2 8.4 7.2 50 8.74 0.11568 0.1185 5.64e-05 "12.85" 12.97 12.94 50.78 60.61 60.07 37.93 47.64 47.13
"1285" "Libby_44130" "Q" "10_26_20" 44130 56 1.2 NA NA NA NA NA NA NA NA NA NA NA NA NA NA NA NA
"1286" "Libby_44131" "Q" "10_27_20" 44131 57 1.2 NA NA NA NA NA NA NA NA NA NA NA NA NA NA NA NA
"1287" "Libby_44132" "Q" "10_28_20" 44132 58 1.2 7.3 6.1 50 8.44 NA NA NA "13.07" 12.97 12.85 66.31 67.04 68.34 53.24 54.07 55.49
"1288" "Libby_44133" "Q" "10_29_20" 44133 59 1.2 7.9 6.7 44 8.59 0.11503 0.1181 6.98e-05 "12.48" 12.5 12.47 50.32 54.15 60.86 37.84 41.65 48.39
"1289" "Libby_44134" "Q" "10_30_20" 44134 60 1.2 8.2 7 50 7.24 0.11614 0.11814 4e-05 "12.53" 12.47 12.39 54.6 62.56 62.29 42.07 50.09 49.9
"1290" "Libby_44135" "Q" "10_31_20" 44135 61 1.2 9.2 8 50 9 0.11591 0.11833 4.84e-05 NA 12.51 12.36 51.81 60.41 61.59 NA 47.9 49.23
"1291" "Libby_44136" "Q" "11_1_20" 44136 62 1.2 13.1 11.9 50 8.84 0.1164 0.1187 4.6e-05 "12.39" 12.5 12.31 51.53 61.65 60.98 39.14 49.15 48.67
"1292" "Libby_44137" "Q" "11_2_20" 44137 63 1.2 10.1 8.9 50 8.95 0.11603 0.1205 8.94e-05 "12.53" 12.59 12.51 51.27 61 62.16 38.74 48.41 49.65
"1293" "Libby_44138" "Q" "11_3_20" 44138 64 1.2 2.3 1.1 48 8.88 0.1156 0.12139 0.000120625 "12.5" 12.49 12.49 51.12 59.37 64.41 38.62 46.88 51.92
"1294" "Libby_44139" "Q" "11_4_20" 44139 65 1.2 1.7 0.5 50 NA NA NA NA "0" 0 12.51 0 0 60.03 0 0 47.52
"1295" "Libby_44140" "Q" "11_5_20" 44140 66 1.2 7.4 6.2 47 9.11 0.11457 0.11962 0.000107447 "12.51" 12.47 12.48 55.34 60.39 62.36 42.83 47.92 49.88
"1296" "Libby_44141" "Q" "11_6_20" 44141 67 1.2 9.2 8 50 9.1 0.11366 0.11655 5.78e-05 "12.49" 12.46 12.38 51.13 60.64 62.13 38.64 48.18 49.75
"1297" "Libby_44142" "Q" "11_7_20" 44142 68 1.2 12.4 11.2 50 9.22 0.11484 0.11799 6.3e-05 "12.5" 12.52 12.42 62.01 56.05 62.88 49.51 43.53 50.46
"1298" "Libby_44143" "Q" "11_8_20" 44143 69 1.2 12.1 10.9 50 8.41 0.11523 0.11825 6.04e-05 "12.54" 12.54 12.52 50.97 60.46 62.41 38.43 47.92 49.89
"1299" "Libby_44144" "Q" "11_9_20" 44144 70 1.2 12.3 11.1 50 8.88 0.11659 0.1219 0.0001062 "13.05" 12.97 12.87 58.98 63.64 61.06 45.93 50.67 48.19
"1300" "Libby_44145" "Q" "11_10_20" 44145 71 1.2 NA NA 50 8.97 0.11688 0.12005 6.34e-05 "12.5" 12.96 12.5 51.98 59.59 61.19 39.48 46.63 48.69
"1301" "Libby_44146" "Q" "11_11_20" 44146 72 1.2 6.1 4.9 50 9.16 0.11556 0.12289 0.0001466 "12.36" 12.61 12.51 59.64 61.98 62.41 47.28 49.37 49.9
"1302" "Libby_44147" "Q" "11_12_20" 44147 73 1.2 10 8.8 50 9.14 0.11637 0.12064 8.54e-05 "12.48" 12.51 12.36 51.2 61.3 60.79 38.72 48.79 48.43
"1303" "Libby_44148" "Q" "11_13_20" 44148 74 1.2 9.2 8 50 9.02 0.11686 0.12068 7.64e-05 "12.49" 12.4 12.41 58.66 61.9 64.1 46.17 49.5 51.69
"1304" "Libby_44149" "Q" "11_14_20" 44149 75 1.2 12.1 10.9 50 8.96 0.11614 0.11815 4.02e-05 "12.48" 12.44 12.37 49.45 60.98 60.69 36.97 48.54 48.32
"1305" "Libby_44150" "Q" "11_15_20" 44150 76 1.2 10.9 9.7 45 8.88 0.11643 0.11951 6.84e-05 "12.91" 12.64 12.37 53.12 55.98 61.49 40.21 43.34 49.12
"1306" "Libby_44151" "Q" "11_16_20" 44151 77 1.2 10.9 9.7 50 8.83 0.11577 0.12044 9.34e-05 "12.39" 12.38 12.51 50.41 60.75 60.38 38.02 48.37 47.87
"1307" "Libby_44152" "Q" "11_17_20" 44152 78 1.2 9.4 8.2 50 9.09 0.11436 0.12026 0.000118 "12.44" 12.52 12.64 52.44 62.32 63.49 40 49.8 50.85
"1308" "Libby_44153" "Q" "11_18_20" 44153 79 1.2 12.7 11.5 50 8.38 0.11459 0.11917 9.16e-05 "12.53" 12.53 12.51 52.21 60.93 61.6 39.68 48.4 49.09
"1309" "Libby_44154" "Q" "11_19_20" 44154 80 1.2 8.4 7.2 45 9.19 0.11625 0.12138 0.000114 "12.53" 12.5 12.49 56.26 51.39 57.69 43.73 38.89 45.2
"1310" "Libby_44155" "Q" "11_20_20" 44155 81 1.2 9 7.8 50 8.94 0.11555 0.1186 6.1e-05 "12.48" 12.92 12.55 49.97 60.44 60.68 37.49 47.52 48.13
"1311" "Libby_44156" "Q" "11_21_20" 44156 82 1.2 7.3 6.1 49 8.95 0.1138 0.11722 6.98e-05 "12.97" 12.55 12.53 63.35 59.87 59.83 50.38 47.32 47.3
"1312" "Libby_44157" "Q" "11_22_20" 44157 83 1.2 8.9 7.7 50 8.96 0.11417 0.11765 6.96e-05 "12.88" 13 12.54 47.12 60.06 59.91 34.24 47.06 47.37
"1313" "Libby_44158" "Q" "11_23_20" 44158 84 1.2 10.1 8.9 47.5 9.26 0.11401 0.11818 8.78e-05 "13.04" 12.41 12.49 52.83 58.33 60.35 39.79 45.92 47.86
"1314" "Libby_44159" "Q" "11_24_20" 44159 85 1.2 NA NA NA NA NA NA NA NA NA NA NA NA NA NA NA NA
"1315" "Libby_44160" "Q" "11_25_20" 44160 86 1.2 NA NA NA NA NA NA NA NA NA NA NA NA NA NA NA NA
"1316" "Regent_Admin_44067" "Admin" "8_24_20" 44067 -7 1.2 NA NA NA NA NA NA NA NA NA NA NA NA NA NA NA NA
"1317" "Regent_Admin_44068" "Admin" "8_25_20" 44068 -6 1.2 NA NA NA NA NA NA NA NA NA NA NA NA NA NA NA NA
"1318" "Regent_Admin_44069" "Admin" "8_26_20" 44069 -5 1.2 NA NA NA NA NA NA NA NA NA NA NA NA NA NA NA NA
"1319" "Regent_Admin_44070" "Admin" "8_27_20" 44070 -4 1.2 NA NA NA NA NA NA NA NA NA NA NA NA NA NA NA NA
"1320" "Regent_Admin_44071" "Admin" "8_28_20" 44071 -3 1.2 NA NA NA NA NA NA NA NA NA NA NA NA NA NA NA NA
"1321" "Regent_Admin_44072" "Admin" "8_29_20" 44072 -2 1.2 NA NA NA NA NA NA NA NA NA NA NA NA NA NA NA NA
"1322" "Regent_Admin_44073" "Admin" "8_30_20" 44073 -1 1.2 NA NA NA NA NA NA NA NA NA NA NA NA NA NA NA NA
"1323" "Regent_Admin_44074" "Admin" "8_31_20" 44074 0 1.2 NA NA NA NA NA NA NA NA NA NA NA NA NA NA NA NA
"1324" "Regent_Admin_44075" "Admin" "9_1_20" 44075 1 1.2 NA NA NA NA NA NA NA NA NA NA NA NA NA NA NA NA
"1325" "Regent_Admin_44076" "Admin" "9_2_20" 44076 2 1.2 NA NA NA NA NA NA NA NA NA NA NA NA NA NA NA NA
"1326" "Regent_Admin_44077" "Admin" "9_3_20" 44077 3 1.2 NA NA NA NA NA NA NA NA NA NA NA NA NA NA NA NA
"1327" "Regent_Admin_44078" "Admin" "9_4_20" 44078 4 1.2 NA NA NA NA NA NA NA NA NA NA NA NA NA NA NA NA
"1328" "Regent_Admin_44079" "Admin" "9_5_20" 44079 5 1.2 2.8 1.6 50 8.44 0.11647 0.1175 2.06e-05 "12.57" 12.45 12.52 52.45 61.56 61.3 39.88 49.11 48.78
"1329" "Regent_Admin_44080" "Admin" "9_6_20" 44080 6 1.2 12.1 10.9 50 7.16 0.1163 0.11601 -5.8e-06 "12.74" 12.9 12.89 52.7 62.81 60.64 39.96 49.91 47.75
"1330" "Regent_Admin_44081" "Admin" "9_7_20" 44081 7 1.2 13.8 12.6 50 7.72 0.11572 0.1154 -6.4e-06 "12.8" NA 12.84 52.06 NA 61.35 39.26 NA 48.51
"1331" "Regent_Admin_44082" "Admin" "9_8_20" 44082 8 1.2 5.1 3.9 50 7.97 0.1166 0.11682 4.4e-06 "12.9" 12.85 12.93 51.71 61.4 64.58 38.81 48.55 51.65
"1332" "Regent_Admin_44083" "Admin" "9_9_20" 44083 9 1.2 NA NA NA NA NA NA NA NA NA NA NA NA NA NA NA NA
"1333" "Regent_Admin_44084" "Admin" "9_10_20" 44084 10 1.2 1.6 0.4 50 NA NA NA NA NA NA 12.98 NA NA 61.81 NA NA 48.83
"1334" "Regent_Admin_44085" "Admin" "9_11_20" 44085 11 1.2 8.9 7.7 50 7.8 0.11641 0.1166 3.8e-06 "12.53" 12.92 12.9 52.58 60.95 61.24 40.05 48.03 48.34
"1335" "Regent_Admin_44086" "Admin" "9_12_20" 44086 12 1.2 2.3 1.1 50 8.54 0.1151 0.1176 5e-05 "12.84" 12.48 12.99 52.82 64.51 63.37 39.98 52.03 50.38
"1336" "Regent_Admin_44087" "Admin" "9_13_20" 44087 13 1.2 3 1.8 50 7.99 0.1155 0.1152 -6e-06 "12.7" 12.48 12.48 53.15 52.65 64.03 40.45 40.17 51.55
"1337" "Regent_Admin_44088" "Admin" "9_14_20" 44088 14 1.2 13.4 12.2 50 7.1 0.1144 0.11428 -2.4e-06 "12.43" 12.4 12.28 54.13 63.37 61.81 41.7 50.97 49.53
"1338" "Regent_Admin_44089" "Admin" "9_15_20" 44089 15 1.2 13.8 12.6 50 7.06 0.11454 0.1151 1.12e-05 "12.43" 12.49 12.44 50.84 60.76 61.17 38.41 48.27 48.73
"1339" "Regent_Admin_44090" "Admin" "9_16_20" 44090 16 1.2 5.7 4.5 50 7.16 0.11426 0.11551 2.5e-05 "12.84" 12.49 12.52 51.56 61.58 60.57 38.72 49.09 48.05
"1340" "Regent_Admin_44091" "Admin" "9_17_20" 44091 17 1.2 4 2.8 50 7.38 0.11519 0.1157 1.02e-05 "12.49" 12.81 12.43 51.19 60.62 61.17 38.7 47.81 48.74
"1341" "Regent_Admin_44092" "Admin" "9_18_20" 44092 18 1.2 9.8 8.6 50 7.79 0.1154 0.11559 3.8e-06 "12.49" 12.47 12.4 56.02 61.18 64.93 43.53 48.71 52.53
"1342" "Regent_Admin_44093" "Admin" "9_19_20" 44093 19 1.2 11.4 10.2 50 7.09 0.11439 0.1141 -5.8e-06 "12.52" 12.56 12.48 51.5 61.58 61.07 38.98 49.02 48.59
"1343" "Regent_Admin_44094" "Admin" "9_20_20" 44094 20 1.2 7.6 6.4 50 7.63 0.1153 0.11526 -8e-07 "12.5" 12.86 12.39 63.6 64.3 60.67 51.1 51.44 48.28
"1344" "Regent_Admin_44095" "Admin" "9_21_20" 44095 21 1.2 11.3 10.1 50 7.63 0.11623 0.1164 3.4e-06 "12.43" 12.94 12.41 51.01 60.28 61.12 38.58 47.34 48.71
"1345" "Regent_Admin_44096" "Admin" "9_22_20" 44096 22 1.2 10.3 9.1 50 7.7 0.1152 0.11575 1.1e-05 "12.46" 12.42 12.41 55.86 63.96 64.14 43.4 51.54 51.73
"1346" "Regent_Admin_44097" "Admin" "9_23_20" 44097 23 1.2 12.5 11.3 50 7.51 0.11572 0.1161 7.6e-06 "12.37" 12.36 12.49 50.68 60.64 61.48 38.31 48.28 48.99
"1347" "Regent_Admin_44098" "Admin" "9_24_20" 44098 24 1.2 13 11.8 50 7.72 0.1158 0.11621 8.2e-06 "12.77" 12.46 12.81 53.02 63.25 60.59 40.25 50.79 47.78
"1348" "Regent_Admin_44099" "Admin" "9_25_20" 44099 25 1.2 13.8 12.6 50 7.44 0.116 0.1169 1.8e-05 "12.43" 12.75 12.42 51.33 60.16 60.68 38.9 47.41 48.26
"1349" "Regent_Admin_44100" "Admin" "9_26_20" 44100 26 1.2 14.2 13 20 NA 0.1157 0.11566 -2e-06 "12.42" 12.69 12.5 54.66 63.2 65.63 42.24 50.51 53.13
"1350" "Regent_Admin_44101" "Admin" "9_27_20" 44101 27 1.2 10.2 9 50 7.6 0.11544 0.1154 -8e-07 "12.45" 12.77 12.44 50.94 59.64 60.21 38.49 46.87 47.77
"1351" "Regent_Admin_44102" "Admin" "9_28_20" 44102 28 1.2 10.7 9.5 50 7.81 0.1169 0.11162 -0.0001056 "12.42" 12.41 12.42 52.6 62.24 62.85 40.18 49.83 50.43
"1352" "Regent_Admin_44103" "Admin" "9_29_20" 44103 29 1.2 12 10.8 50 7.13 0.11546 0.1159 8.8e-06 "12.46" 12.51 12.57 51.29 62.25 61.06 38.83 49.74 48.49
"1353" "Regent_Admin_44104" "Admin" "9_30_20" 44104 30 1.2 12.2 11 50 7.38 0.1151 0.11491 -3.8e-06 "12.38" 12.94 12.43 53.51 64.92 67.06 41.13 51.98 54.63
"1354" "Regent_Admin_44105" "Admin" "10_1_20" 44105 31 1.2 12.6 11.4 50 7.68 0.11584 0.1157 -2.8e-06 "12.84" 12.9 12.97 51.18 61.23 60.88 38.34 48.33 47.91
"1355" "Regent_Admin_44106" "Admin" "10_2_20" 44106 32 1.2 13.1 11.9 50 7.77 0.1161 0.11657 9.4e-06 "12.85" 12.93 12.95 53.14 62.8 60.91 40.29 49.87 47.96
"1356" "Regent_Admin_44107" "Admin" "10_3_20" 44107 33 1.2 10.3 9.1 50 7.66 0.1149 0.11486 -8e-07 "12.97" 12.8 12.98 50.95 60.43 59.87 37.98 47.63 46.89
"1357" "Regent_Admin_44108" "Admin" "10_4_20" 44108 34 1.2 NA NA NA NA NA NA NA NA NA NA NA NA NA NA NA NA
"1358" "Regent_Admin_44109" "Admin" "10_5_20" 44109 35 1.2 NA NA NA NA NA NA NA NA NA NA NA NA NA NA NA NA
"1359" "Regent_Admin_44110" "Admin" "10_6_20" 44110 36 1.2 7.9 6.7 50 7.7 0.11561 0.11433 -2.56e-05 "13.04" 12.93 12.84 57.19 63.47 63.69 44.15 50.54 50.85
"1360" "Regent_Admin_44111" "Admin" "10_7_20" 44111 37 1.2 8.6 7.4 50 7.44 0.11504 0.1151 1.2e-06 "12.96" 12.85 12.83 49.26 59.72 60.21 36.3 46.87 47.38
"1361" "Regent_Admin_44112" "Admin" "10_8_20" 44112 38 1.2 7.7 6.5 50 8.89 0.11505 0.11556 1.02e-05 "12.89" 12.91 12.76 57.66 63.76 61.81 44.77 50.85 49.05
"1362" "Regent_Admin_44113" "Admin" "10_9_20" 44113 39 1.2 11.3 10.1 50 7.6 0.11488 0.1148 -1.6e-06 "12.79" 12.86 13.01 50.94 61.05 60.8 38.15 48.19 47.79
"1363" "Regent_Admin_44114" "Admin" "10_10_20" 44114 40 1.2 8.9 7.7 50 7.71 0.1151 0.11445 -1.3e-05 "12.69" 12.92 12.79 51.14 66.58 61.09 38.45 53.66 48.3
"1364" "Regent_Admin_44115" "Admin" "10_11_20" 44115 41 1.2 4.7 3.5 50 7.51 0.11474 0.115 5.2e-06 "12.98" 12.97 12.99 50.71 61.05 61.32 37.73 48.08 48.33
"1365" "Regent_Admin_44116" "Admin" "10_12_20" 44116 42 1.2 14 12.8 50 7.43 0.1155 0.11593 8.6e-06 "12.91" 12.83 13.1 52.07 60.85 62.03 39.16 48.02 48.93
"1366" "Regent_Admin_44117" "Admin" "10_13_20" 44117 43 1.2 9.6 8.4 50 7.66 0.11636 0.1165 2.8e-06 "13.09" 12.8 12.92 51.1 60.39 60.66 38.01 47.59 47.74
"1367" "Regent_Admin_44118" "Admin" "10_14_20" 44118 44 1.2 12.8 11.6 50 8.61 0.1166 0.11714 1.08e-05 "12.89" 12.82 12.94 53.93 63.52 65.4 41.04 50.7 52.46
"1368" "Regent_Admin_44119" "Admin" "10_15_20" 44119 45 1.2 12.6 11.4 50 7.52 0.11653 0.1165 -6e-07 "12.83" 12.8 12.91 51.36 60.07 61.02 38.53 47.27 48.11
"1369" "Regent_Admin_44120" "Admin" "10_16_20" 44120 46 1.2 10.2 9 50 7.62 0.1164 0.1155 -1.8e-05 "12.89" 12.79 12.78 52.12 63.77 65.22 39.23 50.98 52.44
"1370" "Regent_Admin_44121" "Admin" "10_17_20" 44121 47 1.2 13.5 12.3 50 8.48 0.1159 0.11644 1.08e-05 "12.81" 13.05 12.97 55.16 65.25 62.1 42.35 52.2 49.13
"1371" "Regent_Admin_44122" "Admin" "10_18_20" 44122 48 1.2 13.7 12.5 50 7.66 0.11492 0.11491 -2e-07 "12.93" 12.96 12.87 49.7 60.76 61.25 36.77 47.8 48.38
"1372" "Regent_Admin_44123" "Admin" "10_19_20" 44123 49 1.2 11.8 10.6 50 7.74 0.11672 0.1164 -6.4e-06 "12.78" 12.96 12.84 51.51 60.71 60.05 38.73 47.75 47.21
"1373" "Regent_Admin_44124" "Admin" "10_20_20" 44124 50 1.2 10.7 9.5 50 7.79 0.11662 0.11731 1.38e-05 "12.71" 12.8 12.82 50.69 60.29 60.12 37.98 47.49 47.3
"1374" "Regent_Admin_44125" "Admin" "10_21_20" 44125 51 1.2 10.7 9.5 50 8.98 0.11685 0.1182 2.7e-05 "12.98" 12.96 12.81 51.28 60.75 61.29 38.3 47.79 48.48
"1375" "Regent_Admin_44126" "Admin" "10_22_20" 44126 52 1.2 10.2 9 50 8.36 0.1153 0.11679 2.98e-05 "12.87" 13.03 13.01 62.71 61.79 64.86 49.84 48.76 51.85
"1376" "Regent_Admin_44127" "Admin" "10_23_20" 44127 53 1.2 9.5 8.3 50 8.39 0.11735 0.1182 1.7e-05 "12.69" 13 12.86 63.79 66.88 63.7 51.1 53.88 50.84
"1377" "Regent_Admin_44128" "Admin" "10_24_20" 44128 54 1.2 3.3 2.1 50 7.85 0.116 0.11637 7.4e-06 "12.93" 12.76 12.84 54.1 61.39 60.97 41.17 48.63 48.13
"1378" "Regent_Admin_44129" "Admin" "10_25_20" 44129 55 1.2 2.1 0.9 50 7.62 0.11525 0.1155 5e-06 "12.78" 12.99 13.06 49.93 60.6 59.17 37.15 47.61 46.11
"1379" "Regent_Admin_44130" "Admin" "10_26_20" 44130 56 1.2 NA NA NA NA NA NA NA NA NA NA NA NA NA NA NA NA
"1380" "Regent_Admin_44131" "Admin" "10_27_20" 44131 57 1.2 NA NA NA NA NA NA NA NA NA NA NA NA NA NA NA NA
"1381" "Regent_Admin_44132" "Admin" "10_28_20" 44132 58 1.2 1.5 0.3 54 7.5 NA NA NA NA 12.81 12.65 NA 60.66 62.97 NA 47.85 50.32
"1382" "Regent_Admin_44133" "Admin" "10_29_20" 44133 59 1.2 1.8 0.6 NA NA NA NA NA NA NA NA NA NA NA NA NA NA
"1383" "Regent_Admin_44134" "Admin" "10_30_20" 44134 60 1.2 9.2 8 49 7.71 0.11566 0.11816 5.1e-05 "12.44" 12.57 12.58 56.82 60.33 54.95 44.38 47.76 42.37
"1384" "Regent_Admin_44135" "Admin" "10_31_20" 44135 61 1.2 11.8 10.6 50 7.54 0.11451 0.11643 3.84e-05 "12.3" 12.58 12.48 50.04 60.66 60.33 37.74 48.08 47.85
"1385" "Regent_Admin_44136" "Admin" "11_1_20" 44136 62 1.2 12.8 11.6 50 6.99 0.11813 0.11989 3.52e-05 "12.58" 12.49 12.86 55.34 62.3 59.21 42.76 49.81 46.35
"1386" "Regent_Admin_44137" "Admin" "11_2_20" 44137 63 1.2 9.9 8.7 50 6.48 0.11617 0.1215 0.0001066 "12.61" 12.72 12.49 50.8 59.75 58.14 38.19 47.03 45.65
"1387" "Regent_Admin_44138" "Admin" "11_3_20" 44138 64 1.2 2.1 0.9 52 7.74 0.1155 0.11914 7e-05 "12.38" 12.56 12.57 61.23 62.16 59.48 48.85 49.6 46.91
"1388" "Regent_Admin_44139" "Admin" "11_4_20" 44139 65 1.2 6.5 5.3 50 8.85 0.11548 0.11737 3.78e-05 "12.47" 12.53 12.62 51.03 61.53 61.82 38.56 49 49.2
"1389" "Regent_Admin_44140" "Admin" "11_5_20" 44140 66 1.2 2.8 1.6 50 7.41 0.11487 0.12833 0.0002692 "12.49" 12.41 12.52 61.18 61 56.77 48.69 48.59 44.25
"1390" "Regent_Admin_44141" "Admin" "11_6_20" 44141 67 1.2 1.5 0.3 50 7.7 0.11521 0.12111 0.000118 "12.49" 12.43 12.52 50.11 59.56 59.36 37.62 47.13 46.84
"1391" "Regent_Admin_44142" "Admin" "11_7_20" 44142 68 1.2 1.2 0 50 7.73 0.11514 0.11881 7.34e-05 "12.35" 12.52 12.46 43.5 61.98 60.86 31.15 49.46 48.4
"1392" "Regent_Admin_44143" "Admin" "11_8_20" 44143 69 1.2 9.2 8 50 6.96 0.11538 0.11833 5.9e-05 "12.39" 12.86 12.46 51.21 60.13 60.3 38.82 47.27 47.84
"1393" "Regent_Admin_44144" "Admin" "11_9_20" 44144 70 1.2 8.7 7.5 50 7.77 0.11496 0.11867 7.42e-05 "12.57" 12.91 12.55 51.81 59.12 60.04 39.24 46.21 47.49
"1394" "Regent_Admin_44145" "Admin" "11_10_20" 44145 71 1.2 2.6 1.4 50 7.92 0.11543 0.11938 7.9e-05 "12.55" 12.45 12.57 50.88 60.51 61.06 38.33 48.06 48.49
"1395" "Regent_Admin_44146" "Admin" "11_11_20" 44146 72 1.2 1.5 0.3 50 7.85 0.1152 0.11948 8.56e-05 "12.58" 12.55 12.49 38.28 54.69 57.75 25.7 42.14 45.26
"1396" "Regent_Admin_44147" "Admin" "11_12_20" 44147 73 1.2 2.6 1.4 50 8.29 0.11601 0 4.38e-05 "12.57" 12.89 12.52 50.44 60.57 61.22 37.87 47.68 48.7
"1397" "Regent_Admin_44148" "Admin" "11_13_20" 44148 74 1.2 1.8 0.6 50 7.98 0.11679 0.11986 6.14e-05 "12.37" 12.36 12.62 57.33 60.56 59.87 44.96 48.2 47.25
"1398" "Regent_Admin_44149" "Admin" "11_14_20" 44149 75 1.2 1.3 0.1 50 8.55 0.1156 0.11737 3.54e-05 "12.41" 12.63 12.51 50.73 61.2 62.16 38.32 48.57 49.65
"1399" "Regent_Admin_44150" "Admin" "11_15_20" 44150 76 1.2 11.1 9.9 48 7.47 0.1158 0.11849 5.6e-05 "12.87" 12.5 12.82 53.03 59.2 59.07 40.16 46.7 46.25
"1400" "Regent_Admin_44151" "Admin" "11_16_20" 44151 77 1.2 12.5 11.3 50 7.43 0.11588 0.11589 2e-07 "12.47" 12.49 12.37 50.58 60.41 60.14 38.11 47.92 47.77
"1401" "Regent_Admin_44152" "Admin" "11_17_20" 44152 78 1.2 2 0.8 47 7.75 0.11506 0.11687 3.85e-05 "12.51" 12.41 12.47 60.25 59.95 60.74 47.74 47.54 48.27
"1402" "Regent_Admin_44153" "Admin" "11_18_20" 44153 79 1.2 6.5 5.3 50 8.37 0.11581 0.11829 4.96e-05 "12.95" 12.56 12.63 51.29 61.61 60.6 38.34 49.05 47.97
"1403" "Regent_Admin_44154" "Admin" "11_19_20" 44154 80 1.2 8.9 7.7 44 8 0.11541 0.11667 2.86e-05 "12.45" 12.63 13.01 61.36 57.56 56.01 48.91 44.93 43
"1404" "Regent_Admin_44155" "Admin" "11_20_20" 44155 81 1.2 2.4 1.2 50 7.79 0.11532 0.11622 1.8e-05 "12.62" 12.44 12.38 51.47 61.14 60.26 38.85 48.7 47.88
"1405" "Regent_Admin_44156" "Admin" "11_21_20" 44156 82 1.2 1.3 0.1 50 8.18 0.11492 0.11533 8.2e-06 NA 12.5 12.62 NA 61.27 61.4 NA 48.77 48.78
"1406" "Regent_Admin_44157" "Admin" "11_22_20" 44157 83 1.2 11.1 9.9 50 7.76 0.11487 0.11525 7.6e-06 "12.53" 12.47 12.46 52.16 60.7 61.44 39.63 48.23 48.98
"1407" "Regent_Admin_44158" "Admin" "11_23_20" 44158 84 1.2 12.7 11.5 45 7.82 0.1139 0.11475 1.89e-05 "12.93" 12.92 12.48 58.2 55.67 58.02 45.27 42.75 45.54
"1408" "Regent_Admin_44159" "Admin" "11_24_20" 44159 85 1.2 NA NA NA NA NA NA NA NA NA NA NA NA NA NA NA NA
"1409" "Regent_Admin_44160" "Admin" "11_25_20" 44160 86 1.2 NA NA NA NA NA NA NA NA NA NA NA NA NA NA NA NA
"1410" "Sewall_44067" "S" "8_24_20" 44067 -7 1.2 NA NA NA NA NA NA NA NA NA NA NA NA NA NA NA NA
"1411" "Sewall_44068" "S" "8_25_20" 44068 -6 1.2 NA NA NA NA NA NA NA NA NA NA NA NA NA NA NA NA
"1412" "Sewall_44069" "S" "8_26_20" 44069 -5 1.2 NA NA NA NA NA NA NA NA NA NA NA NA NA NA NA NA
"1413" "Sewall_44070" "S" "8_27_20" 44070 -4 1.2 NA NA NA NA NA NA NA NA NA NA NA NA NA NA NA NA
"1414" "Sewall_44071" "S" "8_28_20" 44071 -3 1.2 NA NA NA NA NA NA NA NA NA NA NA NA NA NA NA NA
"1415" "Sewall_44072" "S" "8_29_20" 44072 -2 1.2 NA NA NA NA NA NA NA NA NA NA NA NA NA NA NA NA
"1416" "Sewall_44073" "S" "8_30_20" 44073 -1 1.2 NA NA NA NA NA NA NA NA NA NA NA NA NA NA NA NA
"1417" "Sewall_44074" "S" "8_31_20" 44074 0 1.2 NA NA NA NA NA NA NA NA NA NA NA NA NA NA NA NA
"1418" "Sewall_44075" "S" "9_1_20" 44075 1 1.2 NA NA NA NA NA NA NA NA NA NA NA NA NA NA NA NA
"1419" "Sewall_44076" "S" "9_2_20" 44076 2 1.2 NA NA NA NA NA NA NA NA NA NA NA NA NA NA NA NA
"1420" "Sewall_44077" "S" "9_3_20" 44077 3 1.2 NA NA NA NA NA NA NA NA NA NA NA NA NA NA NA NA
"1421" "Sewall_44078" "S" "9_4_20" 44078 4 1.2 NA NA NA NA NA NA NA NA NA NA NA NA NA NA NA NA
"1422" "Sewall_44079" "S" "9_5_20" 44079 5 1.2 2.7 1.5 50 8.89 0.11653 0.1185 3.94e-05 "12.51" 12.83 12.53 51.66 60.89 61.88 39.15 48.06 49.35
"1423" "Sewall_44080" "S" "9_6_20" 44080 6 1.2 3.6 2.4 50 7.75 0.1147 0.11836 7.32e-05 "12.77" 12.81 12.98 49.09 61.02 62.41 36.32 48.21 49.43
"1424" "Sewall_44081" "S" "9_7_20" 44081 7 1.2 6.2 5 50 8.23 0.11597 0.1234 0.0001486 "13.02" NA 12.5 51.71 NA 61.35 38.69 NA 48.85
"1425" "Sewall_44082" "S" "9_8_20" 44082 8 1.2 9 7.8 50 7.99 0.1164 0.12433 0.0001586 "12.5" 12.51 12.57 54.72 61.63 63.33 42.22 49.12 50.76
"1426" "Sewall_44083" "S" "9_9_20" 44083 9 1.2 NA NA NA NA NA NA NA NA NA NA NA NA NA NA NA NA
"1427" "Sewall_44084" "S" "9_10_20" 44084 10 1.2 2 0.8 50 7.7 0.1158 0.1216 0.000116 "12.8" 12.72 12.74 51.5 61.67 61.82 38.7 48.95 49.08
"1428" "Sewall_44085" "S" "9_11_20" 44085 11 1.2 4.9 3.7 NA NA NA 0.1216 NA "12.95" 12.84 12.9 50.91 60.77 60.02 37.96 47.93 47.12
"1429" "Sewall_44086" "S" "9_12_20" 44086 12 1.2 1.9 0.7 50 8.76 0.1149 0.1168 3.8e-05 "12.57" 12.4 12.43 52.45 63.04 60.89 39.88 50.64 48.46
"1430" "Sewall_44087" "S" "9_13_20" 44087 13 1.2 10.2 9 50 9.21 0.1148 0.1204 0.000112 "12.96" 12.86 12.9 54.2 63.31 62.54 41.24 50.45 49.64
"1431" "Sewall_44088" "S" "9_14_20" 44088 14 1.2 7.3 6.1 50 8.72 0.1152 0.12083 0.0001126 "12.82" 12.72 12.82 51.34 63.51 62.11 38.52 50.79 49.29
"1432" "Sewall_44089" "S" "9_15_20" 44089 15 1.2 6 4.8 50 7.61 0.11438 0.11912 9.48e-05 "12.51" 12.36 12.42 51.17 60.91 60.35 38.66 48.55 47.93
"1433" "Sewall_44090" "S" "9_16_20" 44090 16 1.2 5 3.8 50 7.94 0.11416 0.12386 0.000194 "12.5" 12.41 12.34 51.58 61.25 60.84 39.08 48.84 48.5
"1434" "Sewall_44091" "S" "9_17_20" 44091 17 1.2 2.1 0.9 50 8.08 0.1149 0.1225 0.000152 "12.43" 12.76 12.36 51.26 60.91 61.15 38.83 48.15 48.79
"1435" "Sewall_44092" "S" "9_18_20" 44092 18 1.2 5.3 4.1 50 8.69 0.1148 0.12165 0.000137 "12.47" 12.42 12.57 53.35 61.41 62.06 40.88 48.99 49.49
"1436" "Sewall_44093" "S" "9_19_20" 44093 19 1.2 6 4.8 50 8.44 0.11427 0.1201 0.0001166 "12.4" 12.4 12.35 52.36 61.52 61.2 39.96 49.12 48.85
"1437" "Sewall_44094" "S" "9_20_20" 44094 20 1.2 4.9 3.7 50 8.42 0.1161 0.12285 0.000135 "12.5" 12.49 12.49 55.58 64.15 67.17 43.08 51.66 54.68
"1438" "Sewall_44095" "S" "9_21_20" 44095 21 1.2 9 7.8 50 8.86 0.11591 0.1227 0.0001358 "12.5" 12.43 12.44 51.57 61.29 60.78 39.07 48.86 48.34
"1439" "Sewall_44096" "S" "9_22_20" 44096 22 1.2 9.1 7.9 50 8.7 0.1149 0.12202 0.0001424 "12.45" 12.51 12.79 54.11 63.94 61.29 41.66 51.43 48.5
"1440" "Sewall_44097" "S" "9_23_20" 44097 23 1.2 8.2 7 50 7.85 0.11506 0.1236 0.0001708 "12.31" 12.45 12.78 51.26 61.53 60.39 38.95 49.08 47.61
"1441" "Sewall_44098" "S" "9_24_20" 44098 24 1.2 9.6 8.4 50 8.57 0.1166 0.12293 0.0001266 "12.82" 12.95 12.92 54.63 61.19 62.9 41.81 48.24 49.98
"1442" "Sewall_44099" "S" "9_25_20" 44099 25 1.2 9.1 7.9 50 8.5 0.11605 0.1227 0.000133 "12.49" 12.5 12.42 52.08 60.11 61.51 39.59 47.61 49.09
"1443" "Sewall_44100" "S" "9_26_20" 44100 26 1.2 1.7 0.5 50 NA 0.1149 0.12133 0.0001286 "12.78" 12.86 12.53 56.24 63.2 61.81 43.46 50.34 49.28
"1444" "Sewall_44101" "S" "9_27_20" 44101 27 1.2 4.2 3 50 7.6 0.11406 0.1214 0.0001468 "12.44" 12.93 12.51 51.74 60.73 60.64 39.3 47.8 48.13
"1445" "Sewall_44102" "S" "9_28_20" 44102 28 1.2 4.6 3.4 50 8.6 0.1156 0.11927 7.34e-05 "12.46" 12.35 12.47 57.92 60.23 63.9 45.46 47.88 51.43
"1446" "Sewall_44103" "S" "9_29_20" 44103 29 1.2 7.8 6.6 50 7.89 0.11513 0.12 9.74e-05 "12.44" 12.45 12.42 52.01 60.67 60.89 39.57 48.22 48.47
"1447" "Sewall_44104" "S" "9_30_20" 44104 30 1.2 3.5 2.3 50 7.9 0.1145 0.1213 0.000136 "12.72" 12.97 12.45 60.65 65.31 64.93 47.93 52.34 52.48
"1448" "Sewall_44105" "S" "10_1_20" 44105 31 1.2 9.3 8.1 50 8.45 0.11615 0.1209 9.5e-05 "12.75" 13 12.91 51.21 60.47 60.14 38.46 47.47 47.23
"1449" "Sewall_44106" "S" "10_2_20" 44106 32 1.2 11.8 10.6 50 8.61 0.1159 0.1213 0.000108 "12.83" 12.97 12.8 50.44 61.05 61.32 37.61 48.08 48.52
"1450" "Sewall_44107" "S" "10_3_20" 44107 33 1.2 10.1 8.9 50 8.87 0.11474 0.11828 7.08e-05 "12.73" 12.98 12.96 51.37 60.16 59.96 38.64 47.18 47
"1451" "Sewall_44108" "S" "10_4_20" 44108 34 1.2 NA NA NA NA NA NA NA NA NA NA NA NA NA NA NA NA
"1452" "Sewall_44109" "S" "10_5_20" 44109 35 1.2 NA NA NA NA NA NA NA NA NA NA NA NA NA NA NA NA
"1453" "Sewall_44110" "S" "10_6_20" 44110 36 1.2 3.9 2.7 50 8.12 0.11594 0.11806 4.24e-05 "12.82" 12.94 12.92 64.95 65.66 62.9 52.13 52.72 49.98
"1454" "Sewall_44111" "S" "10_7_20" 44111 37 1.2 10.4 9.2 50 7.02 0.11445 0.1188 8.7e-05 "13.06" 12.88 12.73 51.13 59.87 60.05 38.07 46.99 47.32
"1455" "Sewall_44112" "S" "10_8_20" 44112 38 1.2 9.2 8 50 8.49 0.11412 0.11905 9.86e-05 "12.8" 12.93 13.06 60.62 66.35 60.33 47.82 53.42 47.27
"1456" "Sewall_44113" "S" "10_9_20" 44113 39 1.2 7.7 6.5 50 8.6 0.11527 0.1196 8.66e-05 "13" 12.95 12.91 50.85 60.25 60.43 37.85 47.3 47.52
"1457" "Sewall_44114" "S" "10_10_20" 44114 40 1.2 10.7 9.5 50 8.9 0.1148 0.12057 0.0001154 "12.88" 12.78 12.83 56.21 63.4 61.84 43.33 50.62 49.01
"1458" "Sewall_44115" "S" "10_11_20" 44115 41 1.2 9.3 8.1 50 8.57 0.11465 0.1183 7.3e-05 "12.77" 12.81 12.9 50.26 61.16 60.96 37.49 48.35 48.06
"1459" "Sewall_44116" "S" "10_12_20" 44116 42 1.2 11 9.8 50 8.43 0.1153 0.11895 7.3e-05 "12.85" 12.8 12.84 54.39 65.48 62.4 41.54 52.68 49.56
"1460" "Sewall_44117" "S" "10_13_20" 44117 43 1.2 12.6 11.4 50 8.56 0.11599 0.1217 0.0001142 "12.96" 12.92 12.99 49.19 61.02 60.86 36.23 48.1 47.87
"1461" "Sewall_44118" "S" "10_14_20" 44118 44 1.2 11.1 9.9 50 8.56 0.1162 0.12179 0.0001118 "12.91" 12.96 12.82 61.81 67.48 63.98 48.9 54.52 51.16
"1462" "Sewall_44119" "S" "10_15_20" 44119 45 1.2 7.4 6.2 50 8.78 0.11581 0.1209 0.0001018 "12.8" 12.88 12.81 50.68 61.02 60.49 37.88 48.14 47.68
"1463" "Sewall_44120" "S" "10_16_20" 44120 46 1.2 8.7 7.5 50 8.91 0.1162 0.1217 0.00011 "12.73" 12.83 12.72 53.71 68.33 64.51 40.98 55.5 51.79
"1464" "Sewall_44121" "S" "10_17_20" 44121 47 1.2 9 7.8 50 8.29 0.116 0.12011 8.22e-05 "13.04" 12.83 12.78 53.39 62 64.17 40.35 49.17 51.39
"1465" "Sewall_44122" "S" "10_18_20" 44122 48 1.2 6 4.8 50 8.75 0.11633 0.1246 0.0001654 "12.72" 12.8 12.8 51.27 60.55 60.29 38.55 47.75 47.49
"1466" "Sewall_44123" "S" "10_19_20" 44123 49 1.2 7 5.8 50 8.4 0.11594 0.12025 8.62e-05 "12.77" 12.94 12.93 51.01 60.93 60.98 38.24 47.99 48.05
"1467" "Sewall_44124" "S" "10_20_20" 44124 50 1.2 5.5 4.3 50 7.97 0.11645 0.1223 0.000117 "12.8" 12.87 12.84 51.19 61.34 60 38.39 48.47 47.16
"1468" "Sewall_44125" "S" "10_21_20" 44125 51 1.2 8.3 7.1 50 8.64 0.11668 0.1211 8.84e-05 "13.03" 12.71 12.9 51.16 60.98 59.93 38.13 48.27 47.03
"1469" "Sewall_44126" "S" "10_22_20" 44126 52 1.2 6.8 5.6 50 8.89 0.1154 0.11806 5.32e-05 "12.91" 13.03 12.84 55.78 41.75 62.57 42.87 28.72 49.73
"1470" "Sewall_44127" "S" "10_23_20" 44127 53 1.2 8.1 6.9 50 8.87 0.1161 0.1212 0.000102 "12.96" 12.84 12.88 58.72 65.49 61.8 45.76 52.65 48.92
"1471" "Sewall_44128" "S" "10_24_20" 44128 54 1.2 6.3 5.1 50 8.67 0.1157 0.12387 0.0001634 "12.75" 12.85 13.08 53.65 67.09 63.85 40.9 54.24 50.77
"1472" "Sewall_44129" "S" "10_25_20" 44129 55 1.2 6.8 5.6 50 8.67 0.11637 0.1196 6.46e-05 "12.94" 12.76 13 50.07 59.91 59.78 37.13 47.15 46.78
"1473" "Sewall_44130" "S" "10_26_20" 44130 56 1.2 NA NA NA NA NA NA NA NA NA NA NA NA NA NA NA NA
"1474" "Sewall_44131" "S" "10_27_20" 44131 57 1.2 NA NA NA NA NA NA NA NA NA NA NA NA NA NA NA NA
"1475" "Sewall_44132" "S" "10_28_20" 44132 58 1.2 6.6 5.4 48 7.87 NA NA NA "12.8" 13 12.98 56.32 61.4 60.91 43.52 48.4 47.93
"1476" "Sewall_44133" "S" "10_29_20" 44133 59 1.2 7.1 5.9 50 8.47 0.11556 0.1218 0.0001248 "12.43" 13.02 12.56 50.9 60.19 59.45 38.47 47.17 46.89
"1477" "Sewall_44134" "S" "10_30_20" 44134 60 1.2 6.6 5.4 50 8.21 0.11548 0.1195 8.04e-05 "12.53" 12.51 12.36 53.28 60.89 61.49 40.75 48.38 49.13
"1478" "Sewall_44135" "S" "10_31_20" 44135 61 1.2 9.1 7.9 50 8.65 0.11534 0.12026 9.84e-05 "12.46" 12.51 12.63 51.13 59.98 62.19 38.67 47.47 49.56
"1479" "Sewall_44136" "S" "11_1_20" 44136 62 1.2 6.1 4.9 50 8.48 0.11751 0.1196 4.18e-05 "12.89" 12.88 12.95 52.6 61.67 62.69 39.71 48.79 49.74
"1480" "Sewall_44137" "S" "11_2_20" 44137 63 1.2 6.9 5.7 50 8.67 0.11612 0.1203 8.36e-05 "12.41" 12.52 12.58 51.84 60.55 61.33 39.43 48.03 48.75
"1481" "Sewall_44138" "S" "11_3_20" 44138 64 1.2 11.3 10.1 50 8.15 0.1157 0.11995 8.5e-05 "12.42" 12.59 12.46 53.61 61.21 62.51 41.19 48.62 50.05
"1482" "Sewall_44139" "S" "11_4_20" 44139 65 1.2 9.2 8 50 8.41 0.11525 0.11829 6.08e-05 "12.89" 12.48 12.54 51.03 61.67 62.12 38.14 49.19 49.58
"1483" "Sewall_44140" "S" "11_5_20" 44140 66 1.2 9.1 7.9 45 8.63 0.11474 0.11711 5.27e-05 "12.34" 12.91 12.56 53.62 56.58 55.42 41.28 43.67 42.86
"1484" "Sewall_44141" "S" "11_6_20" 44141 67 1.2 11.7 10.5 50 8.88 0.1155 0.11843 5.86e-05 "12.61" 12.5 12.58 52.09 60.63 62.46 39.48 48.13 49.88
"1485" "Sewall_44142" "S" "11_7_20" 44142 68 1.2 11.9 10.7 50 8.95 0.1139 0.11623 4.66e-05 "12.49" 12.36 12.49 55.75 61.61 62 43.26 49.25 49.51
"1486" "Sewall_44143" "S" "11_8_20" 44143 69 1.2 5.3 4.1 50 8.52 0.113488 0.11652 6.06e-05 "12.46" 12.5 12.56 51.42 61.42 62.43 38.96 48.92 49.87
"1487" "Sewall_44144" "S" "11_9_20" 44144 70 1.2 9.3 8.1 50 8.96 0.11623 0.11942 6.38e-05 "12.4" 12.38 12.52 63.07 61.31 60.97 50.67 48.93 48.45
"1488" "Sewall_44145" "S" "11_10_20" 44145 71 1.2 11.3 10.1 50 8.79 0.11586 0.11803 4.34e-05 "12.66" 12.55 12.52 51.89 60.74 60.94 39.23 48.19 48.42
"1489" "Sewall_44146" "S" "11_11_20" 44146 72 1.2 7.1 5.9 50 8.96 0.11599 0.12237 0.0001276 "12.56" 12.45 12.58 62.34 57.77 58.73 49.78 45.32 46.15
"1490" "Sewall_44147" "S" "11_12_20" 44147 73 1.2 7.1 5.9 50 8.41 0.11631 0.1196 6.58e-05 "12.61" 12.86 12.49 50.36 60.44 61.62 37.75 47.58 49.13
"1491" "Sewall_44148" "S" "11_13_20" 44148 74 1.2 3.3 2.1 50 7.7 0.11643 0.11889 4.92e-05 "12.51" 12.5 12.84 56.15 61.46 61.67 43.64 48.96 48.83
"1492" "Sewall_44149" "S" "11_14_20" 44149 75 1.2 5.9 4.7 50 8.24 0.11608 0.12045 8.74e-05 "12.36" 12.43 12.45 50.18 61.31 62.34 37.82 48.88 49.89
"1493" "Sewall_44150" "S" "11_15_20" 44150 76 1.2 2.2 1 50 7.83 0.11465 0.1174 5.5e-05 "12.46" 12.58 12.48 54.15 61.14 60.17 41.69 48.56 47.69
"1494" "Sewall_44151" "S" "11_16_20" 44151 77 1.2 1.9 0.7 50 7.96 0.11527 0.12088 0.0001122 "12.52" 12.57 12.44 51.14 60.97 61.17 38.62 48.4 48.73
"1495" "Sewall_44152" "S" "11_17_20" 44152 78 1.2 1.6 0.4 NA NA NA NA NA "12.45" NA NA 51.38 NA NA 38.93 NA NA
"1496" "Sewall_44153" "S" "11_18_20" 44153 79 1.2 6.7 5.5 50 7.63 0.11573 0.1182 4.94e-05 "12.9" 12.77 12.63 45.94 60.37 60.22 33.04 47.6 47.59
"1497" "Sewall_44154" "S" "11_19_20" 44154 80 1.2 13.5 12.3 47.5 8.03 0.11562 0.11762 4.21e-05 "12.53" 12.46 12.5 53.07 58.48 61.36 40.54 46.02 48.86
"1498" "Sewall_44155" "S" "11_20_20" 44155 81 1.2 10.7 9.5 50 7.96 0.11798 0.11786 -2.4e-06 "12.48" 12.45 12.48 51.28 61.29 62.07 38.8 48.84 49.59
"1499" "Sewall_44156" "S" "11_21_20" 44156 82 1.2 1.2 0 50 7.93 0.11555 0.11582 5.4e-06 "12.43" 12.56 12.53 60.89 61.54 61.47 48.46 48.98 48.94
"1500" "Sewall_44157" "S" "11_22_20" 44157 83 1.2 3.3 2.1 50 7.79 0.11489 0.11662 3.46e-05 "12.41" 12.42 12.88 51.55 60.48 60.95 39.14 48.06 48.07
"1501" "Sewall_44158" "S" "11_23_20" 44158 84 1.2 11 9.8 50 8.01 0.11473 0.11699 4.52e-05 "12.58" 12.84 12.45 55.37 60.78 58.21 42.79 47.94 45.76
"1502" "Sewall_44159" "S" "11_24_20" 44159 85 1.2 NA NA NA NA NA NA NA NA NA NA NA NA NA NA NA NA
"1503" "Sewall_44160" "S" "11_25_20" 44160 86 1.2 NA NA NA NA NA NA NA NA NA NA NA NA NA NA NA NA
"1504" "Stearns_44067" "F" "8_24_20" 44067 -7 1.2 NA NA NA NA NA NA NA NA NA NA NA NA NA NA NA NA
"1505" "Stearns_44068" "F" "8_25_20" 44068 -6 1.2 NA NA NA NA NA NA NA NA NA NA NA NA NA NA NA NA
"1506" "Stearns_44069" "F" "8_26_20" 44069 -5 1.2 NA NA NA NA NA NA NA NA NA NA NA NA NA NA NA NA
"1507" "Stearns_44070" "F" "8_27_20" 44070 -4 1.2 NA NA NA NA NA NA NA NA NA NA NA NA NA NA NA NA
"1508" "Stearns_44071" "F" "8_28_20" 44071 -3 1.2 NA NA NA NA NA NA NA NA NA NA NA NA NA NA NA NA
"1509" "Stearns_44072" "F" "8_29_20" 44072 -2 1.2 NA NA NA NA NA NA NA NA NA NA NA NA NA NA NA NA
"1510" "Stearns_44073" "F" "8_30_20" 44073 -1 1.2 NA NA NA NA NA NA NA NA NA NA NA NA NA NA NA NA
"1511" "Stearns_44074" "F" "8_31_20" 44074 0 1.2 NA NA 50 8.4 0.1154 0.11814 5.48e-05 "12.51" 12.57 12.49 57.09 61.41 61.83 44.58 48.84 49.34
"1512" "Stearns_44075" "F" "9_1_20" 44075 1 1.2 15.6 14.4 50 8.37 0.11468 0.11704 4.72e-05 "12.82" 12.88 12.52 51.58 62.29 62.47 38.76 49.41 49.95
"1513" "Stearns_44076" "F" "9_2_20" 44076 2 1.2 12.6 11.4 50 8.91 0.11579 0.11863 5.68e-05 "12.79" 12.58 12.59 52.57 61.85 64.41 39.78 49.27 51.82
"1514" "Stearns_44077" "F" "9_3_20" 44077 3 1.2 6.7 5.5 50 9.15 0.11436 0.1212 0.0001368 "12.42" 12.46 12.46 51.54 61.74 62.2 39.12 49.28 49.74
"1515" "Stearns_44078" "F" "9_4_20" 44078 4 1.2 13 11.8 50 8.11 0.1154 0.11821 5.62e-05 "12.5" 12.56 12.51 55.94 61.13 61.65 43.44 48.57 49.14
"1516" "Stearns_44079" "F" "9_5_20" 44079 5 1.2 14 12.8 50 7.67 0.11512 0.117 3.76e-05 "12.85" 12.81 12.53 51.49 61.25 61.24 38.64 48.44 48.71
"1517" "Stearns_44080" "F" "9_6_20" 44080 6 1.2 12.4 11.2 50 7.28 0.1152 0.11851 6.62e-05 "12.84" 12.77 12.79 51.97 62.37 60.79 39.13 49.6 48
"1518" "Stearns_44081" "F" "9_7_20" 44081 7 1.2 13.6 12.4 50 7.28 0.11651 0.12 6.98e-05 "12.55" NA 12.86 48.54 NA 60.76 35.99 NA 47.9
"1519" "Stearns_44082" "F" "9_8_20" 44082 8 1.2 13.1 11.9 50 8.63 0.11687 0.11989 6.04e-05 "12.86" 12.81 12.56 51.61 62.94 64.67 38.75 50.13 52.11
"1520" "Stearns_44083" "F" "9_9_20" 44083 9 1.2 NA NA NA NA NA NA NA NA NA NA NA NA NA NA NA NA
"1521" "Stearns_44084" "F" "9_10_20" 44084 10 1.2 8.6 7.4 54 8.1 0.1163 0.11743 2.09e-05 "12.86" 12.95 12.8 54.12 63.3 62.27 41.26 50.35 49.47
"1522" "Stearns_44085" "F" "9_11_20" 44085 11 1.2 11.6 10.4 50 8.09 0.11566 0.1179 4.48e-05 "12.86" 12.58 12.85 51.01 59.99 61.05 38.15 47.41 48.2
"1523" "Stearns_44086" "F" "9_12_20" 44086 12 1.2 13.1 11.9 50 8.88 0.1143 0.1155 2.4e-05 "12.84" 12.91 12.84 55.64 63.44 60.6 42.8 50.53 47.76
"1524" "Stearns_44087" "F" "9_13_20" 44087 13 1.2 12.3 11.1 50 8.22 0.117 0.1196 5.2e-05 "12.51" 12.44 12.39 58.82 62.59 61.21 46.31 50.15 48.82
"1525" "Stearns_44088" "F" "9_14_20" 44088 14 1.2 13.7 12.5 50 8 0.1151 0.11685 3.5e-05 "12.64" 12.54 12.5 55.86 63.44 63.93 43.22 50.9 51.43
"1526" "Stearns_44089" "F" "9_15_20" 44089 15 1.2 11.3 10.1 50 8.07 0.11483 0.11754 5.42e-05 "12.81" 12.5 12.48 49.98 60.67 60.73 37.17 48.17 48.25
"1527" "Stearns_44090" "F" "9_16_20" 44090 16 1.2 13.1 11.9 50 8.51 0.11426 0.11661 4.7e-05 "12.5" 12.4 12.44 51.12 60.71 60.6 38.62 48.31 48.16
"1528" "Stearns_44091" "F" "9_17_20" 44091 17 1.2 11.4 10.2 50 8.7 0.11558 0.1128 -5.56e-05 "12.42" 12.51 12.53 50.95 61.21 60.58 38.53 48.7 48.05
"1529" "Stearns_44092" "F" "9_18_20" 44092 18 1.2 10.1 8.9 50 8.35 0.1149 0.11818 6.56e-05 "12.4" 12.5 12.45 54.92 64.07 66.03 42.52 51.57 53.58
"1530" "Stearns_44093" "F" "9_19_20" 44093 19 1.2 11.4 10.2 50 8.12 0.11548 0.1171 3.24e-05 "12.86" 12.8 12.7 51.44 60.78 60.32 38.58 47.98 47.62
"1531" "Stearns_44094" "F" "9_20_20" 44094 20 1.2 11.8 10.6 50 8.5 0.1157 0.11814 4.88e-05 "12.53" 12.41 12.4 59.4 62.46 65.1 46.87 50.05 52.7
"1532" "Stearns_44095" "F" "9_21_20" 44095 21 1.2 13.1 11.9 50 8.33 0.11588 0.1193 6.84e-05 "12.63" 12.32 12.69 51.52 61.2 61.07 38.89 48.88 48.38
"1533" "Stearns_44096" "F" "9_22_20" 44096 22 1.2 12.4 11.2 50 8.12 0.1163 0.11704 1.48e-05 "12.36" 12.7 12.68 56.75 62.76 63.32 44.39 50.06 50.64
"1534" "Stearns_44097" "F" "9_23_20" 44097 23 1.2 11.2 10 50 8.68 0.11541 0.1186 6.38e-05 "12.81" 12.89 12.41 50.7 60.84 61.56 37.89 47.95 49.15
"1535" "Stearns_44098" "F" "9_24_20" 44098 24 1.2 13.2 12 50 8.73 0.11578 0.11885 6.14e-05 "12.4" 12.39 12.83 56.8 66.47 64.42 44.4 54.08 51.59
"1536" "Stearns_44099" "F" "9_25_20" 44099 25 1.2 10.1 8.9 50 8.42 0.11495 0.1179 5.9e-05 "12.42" 12.42 12.47 50.78 60.7 61.17 38.36 48.28 48.7
"1537" "Stearns_44100" "F" "9_26_20" 44100 26 1.2 12.7 11.5 50 NA 0.1158 0.11846 5.32e-05 "12.42" 12.82 12.36 54.77 62.59 61.71 42.35 49.77 49.35
"1538" "Stearns_44101" "F" "9_27_20" 44101 27 1.2 11.6 10.4 50 7.83 0.11382 0.1166 5.56e-05 "12.51" 12.55 12.45 51.67 61.34 61.54 39.16 48.79 49.09
"1539" "Stearns_44102" "F" "9_28_20" 44102 28 1.2 12.4 11.2 50 8.88 0.1157 0.11802 4.64e-05 "12.51" 12.42 12.39 53.83 61.52 61.33 41.32 49.1 48.94
"1540" "Stearns_44103" "F" "9_29_20" 44103 29 1.2 11.4 10.2 50 8.38 0.1153 0.1178 5e-05 "12.46" 12.37 12.38 51.24 60.28 60.68 38.78 47.91 48.3
"1541" "Stearns_44104" "F" "9_30_20" 44104 30 1.2 11.3 10.1 50 7.89 0.1153 0.11801 5.42e-05 "12.44" 12.45 12.49 54.21 65.39 62.48 41.77 52.94 49.99
"1542" "Stearns_44105" "F" "10_1_20" 44105 31 1.2 11.4 10.2 50 8.69 0.11537 0.1178 4.86e-05 "12.81" 12.94 12.95 51.33 60.4 60.67 38.52 47.46 47.72
"1543" "Stearns_44106" "F" "10_2_20" 44106 32 1.2 14.5 13.3 50 8.61 0.1152 0.11793 5.46e-05 "12.86" 13.05 12.93 54.89 62.04 60.41 42.03 48.99 47.48
"1544" "Stearns_44107" "F" "10_3_20" 44107 33 1.2 13.5 12.3 50 8.43 0.11372 0.11717 6.9e-05 "12.89" 13.02 12.79 51.36 60.21 59.96 38.47 47.19 47.17
"1545" "Stearns_44108" "F" "10_4_20" 44108 34 1.2 NA NA NA NA NA NA NA NA NA NA NA NA NA NA NA NA
"1546" "Stearns_44109" "F" "10_5_20" 44109 35 1.2 NA NA NA NA NA NA NA NA NA NA NA NA NA NA NA NA
"1547" "Stearns_44110" "F" "10_6_20" 44110 36 1.2 10 8.8 50 8.38 0.11513 0.11712 3.98e-05 "12.83" 12.95 12.93 52.96 64.56 61.56 40.13 51.61 48.63
"1548" "Stearns_44111" "F" "10_7_20" 44111 37 1.2 11 9.8 50 8.47 0.11532 0.1172 3.76e-05 "12.95" 12.95 12.79 50.92 60.49 60.87 37.97 47.54 48.08
"1549" "Stearns_44112" "F" "10_8_20" 44112 38 1.2 12.1 10.9 50 8.73 0.1148 0.11725 4.9e-05 "13.05" 12.87 12.93 55.42 62.88 63.54 42.37 50.01 50.61
"1550" "Stearns_44113" "F" "10_9_20" 44113 39 1.2 12 10.8 50 8.52 0.11542 0.1191 7.36e-05 "12.79" 12.79 12.92 50.19 60.66 60.06 37.4 47.87 47.14
"1551" "Stearns_44114" "F" "10_10_20" 44114 40 1.2 10.7 9.5 50 8.12 0.1154 0.11817 5.54e-05 "12.94" 12.92 13.02 61.2 61.11 64.92 48.26 48.19 51.9
"1552" "Stearns_44115" "F" "10_11_20" 44115 41 1.2 12.7 11.5 50 8.14 0.11548 0.1179 4.84e-05 "12.89" 13.14 12.9 51.12 61.28 60.37 38.23 48.14 47.47
"1553" "Stearns_44116" "F" "10_12_20" 44116 42 1.2 11.7 10.5 50 8.04 0.1163 0.11905 5.5e-05 "12.77" 12.95 12.82 55.81 62.7 63.76 43.04 49.75 50.94
"1554" "Stearns_44117" "F" "10_13_20" 44117 43 1.2 12.4 11.2 50 8.13 0.11548 0.1171 3.24e-05 "12.82" 13.12 12.48 50.31 61.09 59.99 37.49 47.97 47.51
"1555" "Stearns_44118" "F" "10_14_20" 44118 44 1.2 8.6 7.4 50 8.15 0.1158 0.11762 3.64e-05 "12.96" 12.8 12.89 55.15 61.45 64.29 42.19 48.65 51.4
"1556" "Stearns_44119" "F" "10_15_20" 44119 45 1.2 9.3 8.1 50 7.91 0.1172 0.1185 2.6e-05 "12.85" 12.83 12.83 50.41 60 61.01 37.56 47.17 48.18
"1557" "Stearns_44120" "F" "10_16_20" 44120 46 1.2 10.2 9 50 7.87 0.1157 0.1176 3.8e-05 "12.8" 12.78 12.84 57.28 64.41 65.47 44.48 51.63 52.63
"1558" "Stearns_44121" "F" "10_17_20" 44121 47 1.2 10.5 9.3 50 8.63 0.1149 0.11636 2.92e-05 "12.89" 12.91 12.93 57.9 62.31 62.03 45.01 49.4 49.1
"1559" "Stearns_44122" "F" "10_18_20" 44122 48 1.2 8.5 7.3 50 7.86 0.11532 0.11699 3.34e-05 "12.7" 12.66 12.95 51.43 61.41 59.9 38.73 48.75 46.95
"1560" "Stearns_44123" "F" "10_19_20" 44123 49 1.2 10.1 8.9 50 7.91 0.11684 0.11796 2.24e-05 "12.92" 12.79 12.89 50.7 60.51 59.97 37.78 47.72 47.08
"1561" "Stearns_44124" "F" "10_20_20" 44124 50 1.2 10.1 8.9 50 7.8 0.11592 0.11753 3.22e-05 "12.78" 12.9 12.84 51.46 60.33 60.07 38.68 47.43 47.23
"1562" "Stearns_44125" "F" "10_21_20" 44125 51 1.2 9.7 8.5 50 8.38 0.11691 0.1188 3.78e-05 "12.82" 12.81 12.9 51.31 61.04 61.04 38.49 48.23 48.14
"1563" "Stearns_44126" "F" "10_22_20" 44126 52 1.2 8.9 7.7 50 8.06 0.1152 0.11802 5.64e-05 "12.88" 12.96 12.86 55.46 62.17 61.59 42.58 49.21 48.73
"1564" "Stearns_44127" "F" "10_23_20" 44127 53 1.2 6.9 5.7 50 7.93 0.1154 0.1165 2.2e-05 "12.79" 12.85 12.77 51.16 61.14 62.44 38.37 48.29 49.67
"1565" "Stearns_44128" "F" "10_24_20" 44128 54 1.2 9.8 8.6 50 7.98 0.1152 0.11639 2.38e-05 NA 12.84 12.91 NA 63.35 63.28 NA 50.51 50.37
"1566" "Stearns_44129" "F" "10_25_20" 44129 55 1.2 8.3 7.1 50 7.96 0.11642 0.1181 3.36e-05 "12.91" 12.96 12.96 49.82 60.54 60.99 36.91 47.58 48.03
"1567" "Stearns_44130" "F" "10_26_20" 44130 56 1.2 NA NA NA NA NA NA NA NA NA NA NA NA NA NA NA NA
"1568" "Stearns_44131" "F" "10_27_20" 44131 57 1.2 NA NA NA NA NA NA NA NA NA NA NA NA NA NA NA NA
"1569" "Stearns_44132" "F" "10_28_20" 44132 58 1.2 10.7 9.5 54 8.7 NA NA NA "12.83" 12.98 12.88 58.14 62.93 63.38 45.31 49.95 50.5
"1570" "Stearns_44133" "F" "10_29_20" 44133 59 1.2 12.7 11.5 51 8.68 0.11659 0.1196 5.9e-05 "12.55" 12.43 12.57 50.77 61.87 60.06 38.22 49.44 47.49
"1571" "Stearns_44134" "F" "10_30_20" 44134 60 1.2 12.2 11 47 8.63 0.11472 0.11637 3.51e-05 "12.49" 12.55 12.38 56.21 58.28 58.42 43.72 45.73 46.04
"1572" "Stearns_44135" "F" "10_31_20" 44135 61 1.2 11.1 9.9 50 8.33 0.11559 0.11715 3.12e-05 "12.61" 12.48 12.51 51.08 61.64 61.01 38.47 49.16 48.5
"1573" "Stearns_44136" "F" "11_1_20" 44136 62 1.2 13.1 11.9 50 8.23 0.11775 0.11708 -1.34e-05 "12.93" 12.76 12.79 56.03 61.25 59.83 43.1 48.49 47.04
"1574" "Stearns_44137" "F" "11_2_20" 44137 63 1.2 10.6 9.4 50 7.85 0.11613 0.1187 5.14e-05 "12.39" 12.39 12.51 51.46 60.34 61.62 39.07 47.95 49.11
"1575" "Stearns_44138" "F" "11_3_20" 44138 64 1.2 9.4 8.2 51 7.92 0.1166 0.11817 3.08e-05 "12.51" 12.53 12.45 52.24 61.97 61.27 39.73 49.44 48.82
"1576" "Stearns_44139" "F" "11_4_20" 44139 65 1.2 NA NA 50 8.12 0.11466 0.11674 4.16e-05 "12.94" 12.59 12.87 50.81 61.21 57.5 37.87 48.62 44.63
"1577" "Stearns_44140" "F" "11_5_20" 44140 66 1.2 11.2 10 45 8.14 0.11446 0.11636 4.22e-05 "12.5" 12.45 12.91 55.24 57.85 57.98 42.74 45.4 45.07
"1578" "Stearns_44141" "F" "11_6_20" 44141 67 1.2 11.1 9.9 50 8.1 0.11513 0.11688 3.5e-05 "12.47" 12.48 12.48 50.93 61.19 60.36 38.46 48.71 47.88
"1579" "Stearns_44142" "F" "11_7_20" 44142 68 1.2 10.6 9.4 50 8.33 0.11432 0.11576 2.88e-05 "12.64" 12.39 12.59 55.05 58.21 58.37 42.41 45.82 45.78
"1580" "Stearns_44143" "F" "11_8_20" 44143 69 1.2 9.2 8 50 7.7 0.11427 0.11596 3.38e-05 "13.13" 12.88 12.91 51.21 60.43 61.85 38.08 47.55 48.94
"1581" "Stearns_44144" "F" "11_9_20" 44144 70 1.2 11.8 10.6 50 8.24 0.11479 0.11888 8.18e-05 "12.52" 12.58 12.79 56.83 61.1 61.96 44.31 48.52 49.17
"1582" "Stearns_44145" "F" "11_10_20" 44145 71 1.2 9.4 8.2 50 8.16 0.11458 0.11565 2.14e-05 "12.79" 12.92 12.51 50.14 60.43 61.46 37.35 47.51 48.95
"1583" "Stearns_44146" "F" "11_11_20" 44146 72 1.2 10.5 9.3 50 7.87 0.11507 0.11641 2.68e-05 "12.58" 12.51 12.5 51.88 61.78 62.64 39.3 49.27 50.14
"1584" "Stearns_44147" "F" "11_12_20" 44147 73 1.2 9.3 8.1 NA 8.1 0.11597 0.11712 NA "12.44" 12.22 12.29 51.63 60.41 60.54 39.19 48.19 48.25
"1585" "Stearns_44148" "F" "11_13_20" 44148 74 1.2 6.9 5.7 50 8.07 0.11626 0.11758 2.64e-05 "12.49" 12.53 12.49 55.5 61.25 62.22 43.01 48.72 49.73
"1586" "Stearns_44149" "F" "11_14_20" 44149 75 1.2 NA NA 50 8.19 0.11752 0.11925 3.46e-05 "12.38" 12.53 12.84 49.91 61.07 60.05 37.53 48.54 47.21
"1587" "Stearns_44150" "F" "11_15_20" 44150 76 1.2 9.2 8 50 8.33 0.11555 0.11992 8.74e-05 "12.95" 12.46 12.46 52.23 62.5 61.95 39.28 50.04 49.49
"1588" "Stearns_44151" "F" "11_16_20" 44151 77 1.2 8.7 7.5 50 8.08 0.11592 0.11939 6.94e-05 "12.34" 12.49 12.55 49.88 61.57 60.83 37.54 49.08 48.28
"1589" "Stearns_44152" "F" "11_17_20" 44152 78 1.2 10.4 9.2 50 8.41 0.11485 0.11679 3.88e-05 "12.52" 12.54 12.53 54.61 58.54 60.96 42.09 46 48.43
"1590" "Stearns_44153" "F" "11_18_20" 44153 79 1.2 8.2 7 50 8.07 0.11605 0.1173 2.5e-05 "12.62" 12.56 12.35 51.54 61.38 60.9 38.92 48.82 48.55
"1591" "Stearns_44154" "F" "11_19_20" 44154 80 1.2 8.5 7.3 50 8.23 0.11525 0.11696 3.42e-05 "12.57" 12.62 12.51 58.76 53.44 62.33 46.19 40.82 49.82
"1592" "Stearns_44155" "F" "11_20_20" 44155 81 1.2 8.8 7.6 50 8.07 0.11602 0.11651 9.8e-06 "12.63" 12.56 12.63 51.22 61.44 61.32 38.59 48.88 48.69
"1593" "Stearns_44156" "F" "11_21_20" 44156 82 1.2 6.3 5.1 50 7.95 0.11582 0.11587 1e-06 "12.86" 12.96 12.81 53.6 61.16 60.64 40.74 48.2 47.83
"1594" "Stearns_44157" "F" "11_22_20" 44157 83 1.2 6.3 5.1 50 7.63 0.11477 0.11567 1.8e-05 "12.55" 12.39 12.62 51.59 61.26 60.25 39.04 48.87 47.63
"1595" "Stearns_44158" "F" "11_23_20" 44158 84 1.2 8.1 6.9 50 8.14 0.11481 0.11675 3.88e-05 "13" 12.52 12.45 58.08 63.53 62.82 45.08 51.01 50.37
"1596" "Stearns_44159" "F" "11_24_20" 44159 85 1.2 NA NA NA NA NA NA NA NA NA NA NA NA NA NA NA NA
"1597" "Stearns_44160" "F" "11_25_20" 44160 86 1.2 NA NA NA NA NA NA NA NA NA NA NA NA NA NA NA NA
"1598" "Weber_44067" "B(A)" "8_24_20" 44067 -7 1.2 NA NA NA NA NA NA NA NA NA NA NA NA NA NA NA NA
"1599" "Weber_44068" "B(A)" "8_25_20" 44068 -6 1.2 NA NA NA NA NA NA NA NA NA NA NA NA NA NA NA NA
"1600" "Weber_44069" "B(A)" "8_26_20" 44069 -5 1.2 NA NA NA NA NA NA NA NA NA NA NA NA NA NA NA NA
"1601" "Weber_44070" "B(A)" "8_27_20" 44070 -4 1.2 NA NA NA NA NA NA NA NA NA NA NA NA NA NA NA NA
"1602" "Weber_44071" "B(A)" "8_28_20" 44071 -3 1.2 NA NA NA NA NA NA NA NA NA NA NA NA NA NA NA NA
"1603" "Weber_44072" "B(A)" "8_29_20" 44072 -2 1.2 NA NA NA NA NA NA NA NA NA NA NA NA NA NA NA NA
"1604" "Weber_44073" "B(A)" "8_30_20" 44073 -1 1.2 NA NA NA NA NA NA NA NA NA NA NA NA NA NA NA NA
"1605" "Weber_44074" "B(A)" "8_31_20" 44074 0 1.2 NA NA 50 7.72 0.1145 0.11786 6.72e-05 "12.67" 12.36 12.45 54.26 60.39 63.61 41.59 48.03 51.16
"1606" "Weber_44075" "B(A)" "9_1_20" 44075 1 1.2 12.6 11.4 50 7.78 0.11482 0.11629 2.94e-05 "12.69" 12.47 12.54 52.14 61.25 61.02 39.45 48.78 48.48
"1607" "Weber_44076" "B(A)" "9_2_20" 44076 2 1.2 11.9 10.7 50 7.66 0.11603 0.11948 6.9e-05 "12.51" 12.58 12.49 50.38 61.98 63.33 37.87 49.4 50.84
"1608" "Weber_44077" "B(A)" "9_3_20" 44077 3 1.2 12.6 11.4 50 7.59 0.1148 0.1177 5.8e-05 "12.54" 12.43 12.51 51.46 61.27 61.45 38.92 48.84 48.94
"1609" "Weber_44078" "B(A)" "9_4_20" 44078 4 1.2 12.5 11.3 50 7.6 0.1151 0.11811 6.02e-05 "12.48" 12.51 12.39 61.85 61.93 61.37 49.37 49.42 48.98
"1610" "Weber_44079" "B(A)" "9_5_20" 44079 5 1.2 15 13.8 50 7.64 0.11591 0.1182 4.58e-05 "12.85" 12.42 12.84 50.7 62.35 60.81 37.85 49.93 47.97
"1611" "Weber_44080" "B(A)" "9_6_20" 44080 6 1.2 8.7 7.5 50 7.22 0.1155 0.11932 7.64e-05 "12.52" 12.85 12.81 52.08 63.03 62.88 39.56 50.18 50.07
"1612" "Weber_44081" "B(A)" "9_7_20" 44081 7 1.2 12.4 11.2 50 7.25 0.11594 0.1209 9.92e-05 "12.99" NA 12.86 51.79 NA 62.75 38.8 NA 49.89
"1613" "Weber_44082" "B(A)" "9_8_20" 44082 8 1.2 12.9 11.7 50 8.89 0.1145 0.11763 6.26e-05 "12.83" 13 12.97 52.02 62.62 62.71 39.19 49.62 49.74
"1614" "Weber_44083" "B(A)" "9_9_20" 44083 9 1.2 NA NA NA NA NA NA NA NA NA NA NA NA NA NA NA NA
"1615" "Weber_44084" "B(A)" "9_10_20" 44084 10 1.2 7.7 6.5 50 7.9 0.1163 0.11873 4.86e-05 "12.84" 12.55 12.9 53.29 61.49 61.06 40.45 48.94 48.16
"1616" "Weber_44085" "B(A)" "9_11_20" 44085 11 1.2 11.6 10.4 50 7.62 0.11506 0.1179 5.68e-05 "12.91" 12.75 12.76 50.53 60.92 60.24 37.62 48.17 47.48
"1617" "Weber_44086" "B(A)" "9_12_20" 44086 12 1.2 6.9 5.7 50 7.94 0.1146 0.1191 9e-05 "13" 12.88 12.67 64.59 62.52 62.62 51.59 49.64 49.95
"1618" "Weber_44087" "B(A)" "9_13_20" 44087 13 1.2 11.2 10 50 NA NA NA NA NA 12.42 12.39 NA 62.99 63.52 NA 50.57 51.13
"1619" "Weber_44088" "B(A)" "9_14_20" 44088 14 1.2 12.3 11.1 50 7.52 0.1154 0.11811 5.42e-05 "12.32" 12.41 12.43 56.56 63.05 61.94 44.24 50.64 49.51
"1620" "Weber_44089" "B(A)" "9_15_20" 44089 15 1.2 11.4 10.2 50 7.4 0.11491 0.1198 9.78e-05 "12.73" 12.46 12.84 50.97 61.1 60.02 38.24 48.64 47.18
"1621" "Weber_44090" "B(A)" "9_16_20" 44090 16 1.2 11.4 10.2 50 7.31 0.1148 0.11978 9.96e-05 "12.43" 12.84 12.4 51.19 61.01 60.68 38.76 48.17 48.28
"1622" "Weber_44091" "B(A)" "9_17_20" 44091 17 1.2 10 8.8 50 7.56 0.1157 0.1204 9.4e-05 "12.43" 12.85 12.7 50.99 60.25 60.27 38.56 47.4 47.57
"1623" "Weber_44092" "B(A)" "9_18_20" 44092 18 1.2 10.3 9.1 50 8.83 0.1158 0.12024 8.88e-05 "12.39" 12.52 12.44 53.86 63.61 63.2 41.47 51.09 50.76
"1624" "Weber_44093" "B(A)" "9_19_20" 44093 19 1.2 12.1 10.9 50 7.34 0.11457 0.118 6.86e-05 "12.32" 12.43 12.9 51.06 60.82 61.42 38.74 48.39 48.52
"1625" "Weber_44094" "B(A)" "9_20_20" 44094 20 1.2 11.3 10.1 50 7.53 0.1159 0.12106 0.0001032 "12.86" 12.84 12.49 57.12 63.32 65.07 44.26 50.48 52.58
"1626" "Weber_44095" "B(A)" "9_21_20" 44095 21 1.2 12.3 11.1 50 7.43 0.11576 0.1198 8.08e-05 "12.46" 12.5 12.41 50.88 61.46 59.88 38.42 48.96 47.47
"1627" "Weber_44096" "B(A)" "9_22_20" 44096 22 1.2 12.2 11 50 7.97 0.1149 0.11909 8.38e-05 "12.9" 12.31 12.38 56.42 63.95 65.54 43.52 51.64 53.16
"1628" "Weber_44097" "B(A)" "9_23_20" 44097 23 1.2 10.3 9.1 50 7.47 0.11551 0.1223 0.0001358 "12.79" 12.47 12.49 51.24 60.83 61.5 38.45 48.36 49.01
"1629" "Weber_44098" "B(A)" "9_24_20" 44098 24 1.2 12 10.8 50 7.62 0.11532 0.11885 7.06e-05 "12.86" 12.83 12.84 58.88 65.18 64.28 46.02 52.35 51.44
"1630" "Weber_44099" "B(A)" "9_25_20" 44099 25 1.2 11.9 10.7 50 7.54 0.11495 0.1202 0.000105 "12.51" 12.46 12.48 51.54 61.31 61.72 39.03 48.85 49.24
"1631" "Weber_44100" "B(A)" "9_26_20" 44100 26 1.2 11.5 10.3 50 NA 0.1153 0.1183 6e-05 "12.79" 12.53 12.42 56.13 64.56 65.37 43.34 52.03 52.95
"1632" "Weber_44101" "B(A)" "9_27_20" 44101 27 1.2 11.4 10.2 50 6.83 0.11493 0.1185 7.14e-05 "12.99" 12.73 12.49 51.04 60.29 60.91 38.05 47.56 48.42
"1633" "Weber_44102" "B(A)" "9_28_20" 44102 28 1.2 12.1 10.9 50 7.77 0.1154 0.12016 9.52e-05 "12.38" 12.37 12.75 58.48 64.92 62.6 46.1 52.55 49.85
"1634" "Weber_44103" "B(A)" "9_29_20" 44103 29 1.2 10.8 9.6 50 7.43 0.11516 0.1196 8.88e-05 "12.49" 12.49 12.5 51.26 61.85 60.94 38.77 49.36 48.44
"1635" "Weber_44104" "B(A)" "9_30_20" 44104 30 1.2 10.1 8.9 50 7.37 0.1159 0.1205 9.2e-05 "12.43" 12.35 12.48 56.63 63.36 63.77 44.2 51.01 51.29
"1636" "Weber_44105" "B(A)" "10_1_20" 44105 31 1.2 10.3 9.1 50 7.56 0.11603 0.1206 9.14e-05 "13" 12.9 13.1 50.89 60.37 60.4 37.89 47.47 47.3
"1637" "Weber_44106" "B(A)" "10_2_20" 44106 32 1.2 11 9.8 50 7.69 0.1153 0.11947 8.34e-05 "12.85" 13.02 13.09 53.15 62.45 65.15 40.3 49.43 52.06
"1638" "Weber_44107" "B(A)" "10_3_20" 44107 33 1.2 12.6 11.4 50 7.82 0.11372 0.11678 6.12e-05 "12.93" 12.93 12.89 50.73 60.7 60.47 37.8 47.77 47.58
"1639" "Weber_44108" "B(A)" "10_4_20" 44108 34 1.2 NA NA NA NA NA NA NA NA NA NA NA NA NA NA NA NA
"1640" "Weber_44109" "B(A)" "10_5_20" 44109 35 1.2 NA NA NA NA NA NA NA NA NA NA NA NA NA NA NA NA
"1641" "Weber_44110" "B(A)" "10_6_20" 44110 36 1.2 9 7.8 50 7.67 0.11499 0.11739 4.8e-05 "13.01" 12.97 13.01 56.33 41.37 65.24 43.32 28.4 52.23
"1642" "Weber_44111" "B(A)" "10_7_20" 44111 37 1.2 12.3 11.1 50 7.23 0.11541 0.1199 8.98e-05 "12.89" 12.96 12.81 51 59.68 60.66 38.11 46.72 47.85
"1643" "Weber_44112" "B(A)" "10_8_20" 44112 38 1.2 13.8 12.6 50 8.9 0.11465 0.11882 8.34e-05 "13.08" 13 12.81 56.78 63.44 65.6 43.7 50.44 52.79
"1644" "Weber_44113" "B(A)" "10_9_20" 44113 39 1.2 10.5 9.3 50 7.56 0.11561 0.1188 6.38e-05 "13.1" 12.81 12.87 50.86 60.38 60.98 37.76 47.57 48.11
"1645" "Weber_44114" "B(A)" "10_10_20" 44114 40 1.2 10.2 9 50 7.49 0.1153 0.11862 6.64e-05 "12.83" 13.04 12.98 58.07 61.02 66.33 45.24 47.98 53.35
"1646" "Weber_44115" "B(A)" "10_11_20" 44115 41 1.2 13.1 11.9 50 7.33 0.11506 0.1177 5.28e-05 "13.01" 12.87 13.15 51.18 60.99 60.75 38.17 48.12 47.6
"1647" "Weber_44116" "B(A)" "10_12_20" 44116 42 1.2 10.4 9.2 50 7.66 0.1166 0.12047 7.74e-05 "12.81" 12.96 12.81 57.67 62.72 65.33 44.86 49.76 52.52
"1648" "Weber_44117" "B(A)" "10_13_20" 44117 43 1.2 11 9.8 50 7.89 0.11646 0.1198 6.68e-05 "12.93" 12.86 12.93 51.17 60.99 60.49 38.24 48.13 47.56
"1649" "Weber_44118" "B(A)" "10_14_20" 44118 44 1.2 12.3 11.1 50 7.72 0.1164 0.12045 8.1e-05 "13.07" 12.85 12.95 55.9 61.42 63.73 42.83 48.57 50.78
"1650" "Weber_44119" "B(A)" "10_15_20" 44119 45 1.2 9.6 8.4 50 7.56 0.11674 0.1191 4.72e-05 "12.66" 12.77 12.89 50.98 60.63 61.88 38.32 47.86 48.99
"1651" "Weber_44120" "B(A)" "10_16_20" 44120 46 1.2 11.3 10.1 50 7.62 0.1156 0.1185 5.8e-05 "12.92" 12.71 12.77 58.52 65.28 65.36 45.6 52.57 52.59
"1652" "Weber_44121" "B(A)" "10_17_20" 44121 47 1.2 10 8.8 50 9.33 0.1153 0.11813 5.66e-05 "12.87" 12.9 12.79 54.64 65.37 62.71 41.77 52.47 49.92
"1653" "Weber_44122" "B(A)" "10_18_20" 44122 48 1.2 9.6 8.4 50 7.65 0.11491 0.11697 4.12e-05 "12.84" 12.75 12.93 51.52 60.44 61.53 38.68 47.69 48.6
"1654" "Weber_44123" "B(A)" "10_19_20" 44123 49 1.2 12.3 11.1 50 7.58 0.11689 0.11925 4.72e-05 "12.72" 12.79 12.89 50.41 60.89 60.56 37.69 48.1 47.67
"1655" "Weber_44124" "B(A)" "10_20_20" 44124 50 1.2 11.7 10.5 50 7.58 0.11646 0.11978 6.64e-05 "12.94" 12.93 12.92 50.79 60.21 61.04 37.85 47.28 48.12
"1656" "Weber_44125" "B(A)" "10_21_20" 44125 51 1.2 13.4 12.2 50 7.98 0.11572 0.1185 5.56e-05 "13.01" 12.95 13.01 51.18 59.72 61.29 38.17 46.77 48.28
"1657" "Weber_44126" "B(A)" "10_22_20" 44126 52 1.2 13.3 12.1 50 7.41 0.1152 0.11986 9.32e-05 "12.96" 12.91 13.09 52.12 66.14 66.52 39.16 53.23 53.43
"1658" "Weber_44127" "B(A)" "10_23_20" 44127 53 1.2 13.2 12 50 7.75 0.11624 0.1184 4.32e-05 "121.95" 13 12.91 63.05 55.32 61.72 -58.9 42.32 48.81
"1659" "Weber_44128" "B(A)" "10_24_20" 44128 54 1.2 12.6 11.4 50 7.76 0.1151 0.11719 4.18e-05 "13.01" 12.84 12.95 63.79 60.76 62.13 50.78 47.92 49.18
"1660" "Weber_44129" "B(A)" "10_25_20" 44129 55 1.2 10.2 9 50 7.46 0.11648 0.1183 3.64e-05 "12.86" 12.85 12.78 50.75 61.17 61.01 37.89 48.32 48.23
"1661" "Weber_44130" "B(A)" "10_26_20" 44130 56 1.2 NA NA NA NA NA NA NA NA NA NA NA NA NA NA NA NA
"1662" "Weber_44131" "B(A)" "10_27_20" 44131 57 1.2 NA NA NA NA NA NA NA NA NA NA NA NA NA NA NA NA
"1663" "Weber_44132" "B(A)" "10_28_20" 44132 58 1.2 9.2 8 50 7.51 NA NA NA "12.93" 13 12.68 53.79 62.01 62.18 40.86 49.01 49.5
"1664" "Weber_44133" "B(A)" "10_29_20" 44133 59 1.2 11.5 10.3 50 7.74 0.11638 0.1206 8.44e-05 "12.32" 12.39 12.36 51.03 59.84 60.03 38.71 47.45 47.67
"1665" "Weber_44134" "B(A)" "10_30_20" 44134 60 1.2 12 10.8 46 7.57 0.1155 0.11929 8.24e-05 "12.52" 12.52 12.5 53.38 58.12 59.91 40.86 45.6 47.41
"1666" "Weber_44135" "B(A)" "10_31_20" 44135 61 1.2 10.8 9.6 50 7.2 0.11566 0.11737 3.42e-05 "12.38" 12.42 12.41 51.24 60.71 61.36 38.86 48.29 48.95
"1667" "Weber_44136" "B(A)" "11_1_20" 44136 62 1.2 13.8 12.6 48 7.4 0.11765 0.11839 1.54e-05 "12.46" 12.5 12.51 52.76 60.53 61.44 40.3 48.03 48.93
"1668" "Weber_44137" "B(A)" "11_2_20" 44137 63 1.2 14.3 13.1 50 7.5 0.11564 0.1182 5.12e-05 "12.57" 12.56 12.46 49.94 60.83 61.57 37.37 48.27 49.11
"1669" "Weber_44138" "B(A)" "11_3_20" 44138 64 1.2 14.6 13.4 49 7.77 0.1167 0.11988 6.49e-05 "12.52" 12.52 12.51 52.04 59.78 60.84 39.52 47.26 48.33
"1670" "Weber_44139" "B(A)" "11_4_20" 44139 65 1.2 9.5 8.3 50 7.72 0.11511 0.11879 7.36e-05 "12.96" 12.76 12.95 50.97 59.83 59.51 38.01 47.07 46.56
"1671" "Weber_44140" "B(A)" "11_5_20" 44140 66 1.2 11.5 10.3 50 7.71 0.11597 0.1197 7.46e-05 "12.61" 12.52 12.41 54.51 61.39 59.2 41.9 48.87 46.79
"1672" "Weber_44141" "B(A)" "11_6_20" 44141 67 1.2 13.6 12.4 50 7.77 0.11433 0.11831 7.96e-05 "12.9" 12.54 12.46 50.65 61.4 61.31 37.75 48.86 48.85
"1673" "Weber_44142" "B(A)" "11_7_20" 44142 68 1.2 12.6 11.4 50 7.51 0.11589 0.11896 6.14e-05 "12.56" 12.37 12.39 59 58.55 58.15 46.44 46.18 45.76
"1674" "Weber_44143" "B(A)" "11_8_20" 44143 69 1.2 9.4 8.2 50 7.51 0.11574 0.11897 6.46e-05 "12.57" 12.61 12.77 51.54 60.54 60.66 38.97 47.93 47.89
"1675" "Weber_44144" "B(A)" "11_9_20" 44144 70 1.2 12.2 11 50 7.61 0.11471 0.11883 8.24e-05 "12.48" 12.39 12.54 51.33 59.93 59.89 38.85 47.54 47.35
"1676" "Weber_44145" "B(A)" "11_10_20" 44145 71 1.2 10.5 9.3 50 7.72 0.11553 0.11862 6.18e-05 "12.38" 12.38 12.84 50.67 59.85 60.33 38.29 47.47 47.49
"1677" "Weber_44146" "B(A)" "11_11_20" 44146 72 1.2 9.9 8.7 50 7.69 0.11593 0.11914 6.42e-05 "12.52" 12.49 12.55 53.82 55.08 59.39 41.3 42.59 46.84
"1678" "Weber_44147" "B(A)" "11_12_20" 44147 73 1.2 9.8 8.6 50 7.83 0.11502 0.11806 6.08e-05 "12.32" 12.4 12.34 51.08 60.72 60.45 38.76 48.32 48.11
"1679" "Weber_44148" "B(A)" "11_13_20" 44148 74 1.2 8.7 7.5 47.5 7.7 0.11661 0.11981 6.74e-05 "12.52" 12.5 12.48 54.12 58.09 60.15 41.6 45.59 47.67
"1680" "Weber_44149" "B(A)" "11_14_20" 44149 75 1.2 9.9 8.7 50 7.7 NA NA NA "12.59" 12.92 12.53 51.35 60.88 60.44 38.76 47.96 47.91
"1681" "Weber_44150" "B(A)" "11_15_20" 44150 76 1.2 10.4 9.2 50 7.47 0.11534 0.11901 7.34e-05 "12.91" 12.86 12.48 62.84 62.57 63.03 49.93 49.71 50.55
"1682" "Weber_44151" "B(A)" "11_16_20" 44151 77 1.2 11.6 10.4 50 7.37 0.1155 0.11872 6.44e-05 "12.48" 12.59 12.52 50.9 60.93 61.43 38.42 48.34 48.91
"1683" "Weber_44152" "B(A)" "11_17_20" 44152 78 1.2 10.3 9.1 50 7.7 0.11517 0.11867 7e-05 "12.48" 12.54 12.53 54.61 58.54 60.96 42.13 46 48.43
"1684" "Weber_44153" "B(A)" "11_18_20" 44153 79 1.2 11.6 10.4 50 7.44 0.1164 0.11967 6.54e-05 "12.47" 12.64 12.57 50.44 60.75 61.23 37.97 48.11 48.66
"1685" "Weber_44154" "B(A)" "11_19_20" 44154 80 1.2 10.4 9.2 50 7.63 0.11578 0.1196 7.64e-05 "12.58" 12.5 12.37 60.86 58.76 53.44 48.28 46.26 41.07
"1686" "Weber_44155" "B(A)" "11_20_20" 44155 81 1.2 12.2 11 50 7.7 0.11559 0.11794 4.7e-05 "12.48" 12.47 12.37 50.77 60.85 61.08 38.29 48.38 48.71
"1687" "Weber_44156" "B(A)" "11_21_20" 44156 82 1.2 8.9 7.7 52 7.78 0.11553 0.11726 3.33e-05 "12.54" 12.82 12.84 57.43 63.21 60.99 44.89 50.39 48.15
"1688" "Weber_44157" "B(A)" "11_22_20" 44157 83 1.2 10.3 9.1 50 7.83 0.11519 0.11701 3.64e-05 "12.31" 12.56 12.43 51.65 61.61 61.11 39.34 49.05 48.68
"1689" "Weber_44158" "B(A)" "11_23_20" 44158 84 1.2 10.8 9.6 50 7.7 0.11414 0.11681 5.34e-05 "12.44" 12.88 12.5 53.13 61.44 61.19 40.69 48.56 48.69
"1690" "Weber_44159" "B(A)" "11_24_20" 44159 85 1.2 NA NA NA NA NA NA NA NA NA NA NA NA NA NA NA NA
"1691" "Weber_44160" "B(A)" "11_25_20" 44160 86 1.2 NA NA NA NA NA NA NA NA NA NA NA NA NA NA NA NA
"1692" "Willard_44067" "L(Admin)" "8_24_20" 44067 -7 1.2 NA NA NA NA NA NA NA NA NA NA NA NA NA NA NA NA
"1693" "Willard_44068" "L(Admin)" "8_25_20" 44068 -6 1.2 NA NA NA NA NA NA NA NA NA NA NA NA NA NA NA NA
"1694" "Willard_44069" "L(Admin)" "8_26_20" 44069 -5 1.2 NA NA NA NA NA NA NA NA NA NA NA NA NA NA NA NA
"1695" "Willard_44070" "L(Admin)" "8_27_20" 44070 -4 1.2 NA NA NA NA NA NA NA NA NA NA NA NA NA NA NA NA
"1696" "Willard_44071" "L(Admin)" "8_28_20" 44071 -3 1.2 NA NA NA NA NA NA NA NA NA NA NA NA NA NA NA NA
"1697" "Willard_44072" "L(Admin)" "8_29_20" 44072 -2 1.2 NA NA NA NA NA NA NA NA NA NA NA NA NA NA NA NA
"1698" "Willard_44073" "L(Admin)" "8_30_20" 44073 -1 1.2 NA NA 50 8.71 0.11504 0.1175 4.92e-05 "12.43" 12.53 12.58 51.08 61.72 61.02 38.65 49.19 48.44
"1699" "Willard_44074" "L(Admin)" "8_31_20" 44074 0 1.2 NA NA 50 8.75 0.115 NA NA "12.45" 12.53 12.52 53.63 60.53 66 41.18 48 53.48
"1700" "Willard_44075" "L(Admin)" "9_1_20" 44075 1 1.2 1.2 0 NA NA NA NA NA NA NA 12.37 NA NA 28.79 NA NA 16.42
"1701" "Willard_44076" "L(Admin)" "9_2_20" 44076 2 1.2 10.5 9.3 50 9.02 0.11551 0.11875 6.48e-05 "12.47" 12.57 12.94 52.02 60.89 68.36 39.55 48.32 55.42
"1702" "Willard_44077" "L(Admin)" "9_3_20" 44077 3 1.2 4.2 3 50 7.66 0.11605 0.1216 0.000111 "12.41" 12.6 12.51 50.95 61.43 60.58 38.54 48.83 48.07
"1703" "Willard_44078" "L(Admin)" "9_4_20" 44078 4 1.2 12 10.8 50 9.18 0.1149 0.11932 8.84e-05 "12.78" 12.45 12.45 56.22 64.12 66.05 43.44 51.67 53.6
"1704" "Willard_44079" "L(Admin)" "9_5_20" 44079 5 1.2 12.4 11.2 50 9.12 0.11493 0.11941 8.96e-05 "12.99" 12.53 12.96 50.5 61.13 59.87 37.51 48.6 46.91
"1705" "Willard_44080" "L(Admin)" "9_6_20" 44080 6 1.2 12.9 11.7 50 8.82 0.1153 0.11832 6.04e-05 NA NA NA NA NA 62.14 NA NA NA
"1706" "Willard_44081" "L(Admin)" "9_7_20" 44081 7 1.2 12.3 11.1 50 8.95 0.11644 0.12 7.12e-05 "12.98" NA NA 50.25 NA NA 37.27 NA NA
"1707" "Willard_44082" "L(Admin)" "9_8_20" 44082 8 1.2 13.1 11.9 50 8.88 0.1156 0.11909 6.98e-05 "12.77" 12.92 12.83 52.8 60.63 64.1 40.03 47.71 51.27
"1708" "Willard_44083" "L(Admin)" "9_9_20" 44083 9 1.2 NA NA NA NA NA NA NA NA NA NA NA NA NA NA NA NA
"1709" "Willard_44084" "L(Admin)" "9_10_20" 44084 10 1.2 9.2 8 50 NA 0.1162 0.11837 4.34e-05 NA NA 12.85 NA NA 62.02 NA NA 49.17
"1710" "Willard_44085" "L(Admin)" "9_11_20" 44085 11 1.2 9.1 7.9 50 9.24 0.1162 0.1193 6.2e-05 "12.88" 12.9 12.84 51.09 61.37 60.76 38.21 48.47 47.92
"1711" "Willard_44086" "L(Admin)" "9_12_20" 44086 12 1.2 11.4 10.2 50 8.6 0.1147 0.1182 7e-05 "12.99" 12.52 12.58 56.52 67.22 60.95 43.53 54.7 48.37
"1712" "Willard_44087" "L(Admin)" "9_13_20" 44087 13 1.2 5.3 4.1 50 8.52 0.1158 0.1214 0.000112 "12.6" 12.9 12.41 55.08 64.64 64.37 42.48 51.74 51.96
"1713" "Willard_44088" "L(Admin)" "9_14_20" 44088 14 1.2 4.9 3.7 50 8.59 0.1153 0.11829 5.98e-05 "12.47" 12.49 12.38 55.14 64.45 64.96 42.67 51.96 52.58
"1714" "Willard_44089" "L(Admin)" "9_15_20" 44089 15 1.2 12.7 11.5 50 8.93 0.11529 0.11924 7.9e-05 "12.34" 12.48 12.5 51.41 61.29 61.46 39.07 48.81 48.96
"1715" "Willard_44090" "L(Admin)" "9_16_20" 44090 16 1.2 9.9 8.7 50 8.89 0.11512 0.11968 9.12e-05 "12.49" 12.38 12.5 51.35 61.49 61.43 38.86 49.11 48.93
"1716" "Willard_44091" "L(Admin)" "9_17_20" 44091 17 1.2 12.3 11.1 50 9.08 0.11598 0.1195 7.04e-05 "12.49" 12.77 12.51 50.71 60.47 62.07 38.22 47.7 49.56
"1717" "Willard_44092" "L(Admin)" "9_18_20" 44092 18 1.2 10.2 9 50 9.11 0.1159 0.11854 5.28e-05 "12.42" 12.75 12.8 57.77 63.88 66.04 45.35 51.13 53.24
"1718" "Willard_44093" "L(Admin)" "9_19_20" 44093 19 1.2 12.2 11 50 9.11 0.11487 0.1185 7.26e-05 "12.5" 12.44 12.85 51.76 61.77 61.4 39.26 49.33 48.55
"1719" "Willard_44094" "L(Admin)" "9_20_20" 44094 20 1.2 10.4 9.2 50 9.09 0.1152 0.11858 6.76e-05 "12.46" 12.9 12.39 56.02 62.92 62.88 43.56 50.02 50.49
"1720" "Willard_44095" "L(Admin)" "9_21_20" 44095 21 1.2 9.4 8.2 50 8.61 0.11583 0.1187 5.74e-05 "12.84" 12.38 12.38 50.95 61.7 61.32 38.11 49.32 48.94
"1721" "Willard_44096" "L(Admin)" "9_22_20" 44096 22 1.2 13.8 12.6 50 9.18 0.1161 0.12021 8.22e-05 "12.71" 12.43 12.8 56.53 67.03 65.36 43.82 54.6 52.56
"1722" "Willard_44097" "L(Admin)" "9_23_20" 44097 23 1.2 13.5 12.3 50 9.14 0.11586 0.1197 7.68e-05 "12.39" 12.41 12.37 50.25 60.81 60.48 37.86 48.4 48.11
"1723" "Willard_44098" "L(Admin)" "9_24_20" 44098 24 1.2 12.6 11.4 50 9.23 0.11528 0.11866 6.76e-05 "12.78" 12.86 12.82 51.22 63.24 60.79 38.44 50.38 47.97
"1724" "Willard_44099" "L(Admin)" "9_25_20" 44099 25 1.2 13.2 12 50 9.17 0.11571 0.1207 9.98e-05 "12.44" 12.48 12.47 51.68 60.96 61.75 39.24 48.48 49.28
"1725" "Willard_44100" "L(Admin)" "9_26_20" 44100 26 1.2 13.1 11.9 50 NA 0.1147 0.11853 7.66e-05 "12.5" 12.45 12.5 51.38 64.33 66.43 38.88 51.88 53.93
"1726" "Willard_44101" "L(Admin)" "9_27_20" 44101 27 1.2 10.5 9.3 50 8.63 0.11512 0.1189 7.56e-05 "12.82" 12.7 12.5 51.32 60.36 61.59 38.5 47.66 49.09
"1727" "Willard_44102" "L(Admin)" "9_28_20" 44102 28 1.2 8.6 7.4 50 9.33 0.1153 0.11754 4.48e-05 "12.42" 12.5 12.45 56.41 61.78 61.38 43.99 49.28 48.93
"1728" "Willard_44103" "L(Admin)" "9_29_20" 44103 29 1.2 3 1.8 50 7.73 0.11477 0.1189 8.26e-05 "12.49" 12.44 12.81 51.42 60.99 60.02 38.93 48.55 47.21
"1729" "Willard_44104" "L(Admin)" "9_30_20" 44104 30 1.2 3.9 2.7 50 8.59 0.1158 0.11826 4.92e-05 "12.38" 12.52 12.51 53.11 64.07 63.83 40.73 51.55 51.32
"1730" "Willard_44105" "L(Admin)" "10_1_20" 44105 31 1.2 11.4 10.2 50 8.94 0.11504 0.1181 6.12e-05 "12.79" 12.86 13 51.38 60.1 59.82 38.59 47.24 46.82
"1731" "Willard_44106" "L(Admin)" "10_2_20" 44106 32 1.2 13 11.8 50 8.96 0.1162 0.11955 6.7e-05 "12.77" 12.73 13.02 51.26 61.04 63.32 38.49 48.31 50.3
"1732" "Willard_44107" "L(Admin)" "10_3_20" 44107 33 1.2 9.2 8 50 8.96 0.11357 0.11655 5.96e-05 "12.96" 12.83 12.97 50.79 60.72 60.34 37.83 47.89 47.37
"1733" "Willard_44108" "L(Admin)" "10_4_20" 44108 34 1.2 NA NA NA NA NA NA NA NA NA NA NA NA NA NA NA NA
"1734" "Willard_44109" "L(Admin)" "10_5_20" 44109 35 1.2 NA NA NA NA NA NA NA NA NA NA NA NA NA NA NA NA
"1735" "Willard_44110" "L(Admin)" "10_6_20" 44110 36 1.2 5.1 3.9 50 8.18 0.1152 0.11805 5.7e-05 "12.86" 12.96 13.11 53.24 62.18 62.41 40.38 49.22 49.3
"1736" "Willard_44111" "L(Admin)" "10_7_20" 44111 37 1.2 7.2 6 50 7.86 0.11452 0.1166 4.16e-05 "12.69" 12.83 12.94 50.95 60.79 60.52 38.26 47.96 47.58
"1737" "Willard_44112" "L(Admin)" "10_8_20" 44112 38 1.2 11.6 10.4 50 9 0.11436 0.11797 7.22e-05 "12.73" 12.88 13.11 54.1 64.57 64.48 41.37 51.69 51.37
"1738" "Willard_44113" "L(Admin)" "10_9_20" 44113 39 1.2 6.8 5.6 50 9.06 0.11528 0.1254 0.0002024 "12.73" 12.8 12.82 50.37 60.17 60.21 37.64 47.37 47.39
"1739" "Willard_44114" "L(Admin)" "10_10_20" 44114 40 1.2 8.9 7.7 50 9.09 0.1142 0.11687 5.34e-05 "12.88" 12.26 12.93 52.17 61.32 64.03 39.29 49.06 51.1
"1740" "Willard_44115" "L(Admin)" "10_11_20" 44115 41 1.2 8.2 7 50 7.86 0.11512 0.1181 5.96e-05 "13" 12.9 13.11 50.8 60.28 61.63 37.8 47.38 48.52
"1741" "Willard_44116" "L(Admin)" "10_12_20" 44116 42 1.2 9.8 8.6 50 8.61 0.1156 0.11891 6.62e-05 "12.81" 12.8 12.7 51.6 63.09 61.58 38.79 50.29 48.88
"1742" "Willard_44117" "L(Admin)" "10_13_20" 44117 43 1.2 1.4 0.2 50 7.93 0.11654 0.1199 6.72e-05 "12.81" 12.86 12.86 51.47 60.63 61.12 38.66 47.77 48.26
"1743" "Willard_44118" "L(Admin)" "10_14_20" 44118 44 1.2 7.4 6.2 50 9.1 0.1159 0.1221 0.000124 "12.94" 12.86 12.93 55.23 63.41 62.25 42.29 50.55 49.32
"1744" "Willard_44119" "L(Admin)" "10_15_20" 44119 45 1.2 10.6 9.4 50 8.86 0.11604 0.1189 5.72e-05 "12.86" 12.89 12.78 50.85 60.23 60.39 37.99 47.34 47.61
"1745" "Willard_44120" "L(Admin)" "10_16_20" 44120 46 1.2 1.6 0.4 50 8.57 0.1155 0.1335 0.00036 "12.84" 13.06 13 49.29 58.57 62.69 36.45 45.51 49.69
"1746" "Willard_44121" "L(Admin)" "10_17_20" 44121 47 1.2 3.3 2.1 50 8.56 0.1159 0.12151 0.0001122 "12.75" 12.89 12.78 55.29 61.72 63.03 42.54 48.83 50.25
"1747" "Willard_44122" "L(Admin)" "10_18_20" 44122 48 1.2 9.3 8.1 50 8.77 0.11736 0.11993 5.14e-05 "12.68" 12.85 12.81 50.18 60.32 60.98 37.5 47.47 48.17
"1748" "Willard_44123" "L(Admin)" "10_19_20" 44123 49 1.2 9.6 8.4 50 8.83 0.11628 0.11959 6.62e-05 "12.93" 12.79 12.8 51.25 60.21 59.34 38.32 47.42 46.54
"1749" "Willard_44124" "L(Admin)" "10_20_20" 44124 50 1.2 9.5 8.3 50 9.04 0.11584 0.11925 6.82e-05 "12.89" 12.83 13.02 50.57 60.52 60.91 37.68 47.69 47.89
"1750" "Willard_44125" "L(Admin)" "10_21_20" 44125 51 1.2 11.5 10.3 50 9.14 0.11558 0.1201 9.04e-05 "13.01" 13.03 12.79 50.95 61.11 60.35 37.94 48.08 47.56
"1751" "Willard_44126" "L(Admin)" "10_22_20" 44126 52 1.2 11.3 10.1 50 9.06 0.1157 0.11957 7.74e-05 "12.94" 12.83 13 52.92 63.4 65.2 39.98 50.57 52.2
"1752" "Willard_44127" "L(Admin)" "10_23_20" 44127 53 1.2 10.6 9.4 50 8.93 0.11619 0.11985 7.32e-05 "12.94" 13.06 12.95 66.17 62.54 67.86 53.23 49.48 54.91
"1753" "Willard_44128" "L(Admin)" "10_24_20" 44128 54 1.2 11.7 10.5 50 9.03 0.11533 0.11822 5.78e-05 "12.76" 12.74 13.14 52.58 63.63 65.94 39.82 50.89 52.8
"1754" "Willard_44129" "L(Admin)" "10_25_20" 44129 55 1.2 8.2 7 50 9.07 0.11565 0.1186 5.9e-05 "12.99" 12.94 13.01 50.76 60.69 59.52 37.77 47.75 46.51
"1755" "Willard_44130" "L(Admin)" "10_26_20" 44130 56 1.2 NA NA NA NA NA NA NA NA NA NA NA NA NA NA NA NA
"1756" "Willard_44131" "L(Admin)" "10_27_20" 44131 57 1.2 NA NA NA NA NA NA NA NA NA NA NA NA NA NA NA NA
"1757" "Willard_44132" "L(Admin)" "10_28_20" 44132 58 1.2 7.8 6.6 50 8.63 NA NA NA "12.95" 12.8 13.05 57.21 60.6 65.98 44.26 47.8 52.93
"1758" "Willard_44133" "L(Admin)" "10_29_20" 44133 59 1.2 7.9 6.7 50 8.99 0.11485 0.1178 5.9e-05 "12.51" 12.44 12.51 51.47 60.29 60.44 38.96 47.85 47.93
"1759" "Willard_44134" "L(Admin)" "10_30_20" 44134 60 1.2 9.5 8.3 50 8.86 0.1158 0.11828 4.96e-05 "12.54" 12.52 12.5 62.1 61.44 60.51 49.56 48.92 48.01
"1760" "Willard_44135" "L(Admin)" "10_31_20" 44135 61 1.2 11.3 10.1 50 8.82 0.11592 0.1182 4.56e-05 "12.4" 12.52 12.54 51.13 60.82 61.79 38.73 48.3 49.25
"1761" "Willard_44136" "L(Admin)" "11_1_20" 44136 62 1.2 8.7 7.5 47 8.75 0.11704 0.11851 3.13e-05 "12.45" 12.51 12.38 59.95 60.01 61.92 47.5 47.5 49.54
"1762" "Willard_44137" "L(Admin)" "11_2_20" 44137 63 1.2 10.2 9 50 8.82 0.11524 0.1189 7.32e-05 "12.42" 12.46 12.55 49.85 60.26 59.41 37.43 47.8 46.86
"1763" "Willard_44138" "L(Admin)" "11_3_20" 44138 64 1.2 10.1 8.9 52 9.19 0.1164 0.11905 5.1e-05 "12.51" 12.52 12.51 59.42 62.3 62.69 46.91 49.78 50.18
"1764" "Willard_44139" "L(Admin)" "11_4_20" 44139 65 1.2 10.1 8.9 50 9.01 0.11506 0.11765 5.18e-05 "12.92" 12.92 12.95 50.58 60.22 60.95 37.66 47.3 48
"1765" "Willard_44140" "L(Admin)" "11_5_20" 44140 66 1.2 11.9 10.7 44 9.25 0.11485 0.11894 9.3e-05 "12.39" 12.39 12.44 52.07 55.66 57.57 39.68 43.27 45.13
"1766" "Willard_44141" "L(Admin)" "11_6_20" 44141 67 1.2 8.6 7.4 50 9.22 0.11491 0.11887 7.92e-05 "12.82" 12.5 12.92 50.95 60.99 60.51 38.13 48.49 47.59
"1767" "Willard_44142" "L(Admin)" "11_7_20" 44142 68 1.2 9.8 8.6 50 9.28 0.11486 0.11806 6.4e-05 "12.56" 12.57 12.39 54.91 62.99 61.34 42.35 50.42 48.95
"1768" "Willard_44143" "L(Admin)" "11_8_20" 44143 69 1.2 9.3 8.1 50 8.52 0.11528 0.11899 7.42e-05 "12.91" 12.51 12.88 50.66 60.91 60.94 37.75 48.4 48.06
"1769" "Willard_44144" "L(Admin)" "11_9_20" 44144 70 1.2 10.3 9.1 50 8.76 0.11377 0.11682 6.1e-05 "12.47" 12.47 12.53 51.33 59.95 59.89 38.86 47.48 47.36
"1770" "Willard_44145" "L(Admin)" "11_10_20" 44145 71 1.2 9.1 7.9 50 9.01 0.11439 0.1181 7.42e-05 "12.9" 12.96 12.79 50.39 60.6 59.3 37.49 47.64 46.51
"1771" "Willard_44146" "L(Admin)" "11_11_20" 44146 72 1.2 9.6 8.4 50 9.23 0.11562 0.11904 6.84e-05 "12.88" 13.11 13.11 53.87 61.46 62.38 40.99 48.35 49.27
"1772" "Willard_44147" "L(Admin)" "11_12_20" 44147 73 1.2 9.9 8.7 50 8.99 0.11497 0.11926 8.58e-05 "12.37" 12.35 12.42 51.37 60.9 61.18 39 48.55 48.76
"1773" "Willard_44148" "L(Admin)" "11_13_20" 44148 74 1.2 10.3 9.1 49 9 0.11529 0.11942 8.43e-05 "12.43" 12.38 12.49 59.26 60.19 57.33 46.83 47.81 44.84
"1774" "Willard_44149" "L(Admin)" "11_14_20" 44149 75 1.2 11.4 10.2 50 8.97 0.11696 0.11943 4.94e-05 "12.5" 12.56 12.5 51.29 60.95 61.7 38.79 48.39 49.2
"1775" "Willard_44150" "L(Admin)" "11_15_20" 44150 76 1.2 9.1 7.9 50 8.81 0.11534 0.11858 6.48e-05 "12.84" 13.1 13 61.66 52.57 60.39 48.82 39.47 47.39
"1776" "Willard_44151" "L(Admin)" "11_16_20" 44151 77 1.2 9.8 8.6 50 8.95 0.11617 0.11981 7.28e-05 "12.55" 12.48 12.48 51.84 60.76 60.26 39.29 48.28 47.78
"1777" "Willard_44152" "L(Admin)" "11_17_20" 44152 78 1.2 10 8.8 45 9.17 0.11534 0.11837 6.73e-05 "12.42" 12.4 12.52 59.11 56.55 61.08 46.69 44.15 48.56
"1778" "Willard_44153" "L(Admin)" "11_18_20" 44153 79 1.2 10.3 9.1 50 8.93 0.11597 0.11963 7.32e-05 "12.51" 12.82 12.37 50.55 60.68 60.39 38.04 47.86 48.02
"1779" "Willard_44154" "L(Admin)" "11_19_20" 44154 80 1.2 11 9.8 46 9.3 0.11536 0.11885 7.59e-05 "12.53" 12.5 12.5 54.93 57.14 57.25 42.4 44.64 44.75
"1780" "Willard_44155" "L(Admin)" "11_20_20" 44155 81 1.2 10.4 9.2 50 9.1 0.11615 0.11884 5.38e-05 "12.5" 12.51 12.48 51.63 60.56 59.44 39.13 48.05 46.96
"1781" "Willard_44156" "L(Admin)" "11_21_20" 44156 82 1.2 10.9 9.7 50 9.11 0.11457 0.11675 4.36e-05 "12.89" 12.58 13.01 51.44 62.12 60.72 38.55 49.54 47.71
"1782" "Willard_44157" "L(Admin)" "11_22_20" 44157 83 1.2 10.6 9.4 50 8.97 0.11409 0.11725 6.32e-05 "12.59" 12.45 12.53 51.39 60.44 60.82 38.8 47.99 48.29
"1783" "Willard_44158" "L(Admin)" "11_23_20" 44158 84 1.2 12.1 10.9 47.5 9.06 0.11455 0.11791 7.07e-05 "12.91" 12.5 12.54 53.65 58.57 57.49 40.74 46.07 44.95
"1784" "Willard_44159" "L(Admin)" "11_24_20" 44159 85 1.2 NA NA NA NA NA NA NA NA NA NA NA NA NA NA NA NA
"1785" "Willard_44160" "L(Admin)" "11_25_20" 44160 86 1.2 NA NA NA NA NA NA NA NA NA NA NA NA NA NA NA NA
"1786" "Will_Vill_E1_44118" "D1" "10_14_20" 44118 44 1.2 NA NA NA NA NA NA NA NA NA NA NA NA NA NA NA NA
"1787" "Will_Vill_E1_44119" "D1" "10_15_20" 44119 45 1.2 1.8 0.6 50 7.94 0.11606 0.1195 6.88e-05 "12.88" 12.81 12.83 50.82 60.74 60.81 37.94 47.93 47.98
"1788" "Will_Vill_E1_44120" "D1" "10_16_20" 44120 46 1.2 3.3 2.1 50 8.1 0.1144 0.1179 7e-05 "12.93" 12.98 13.07 54.98 61.65 59.47 42.05 48.67 46.4
"1789" "Will_Vill_E1_44121" "D1" "10_17_20" 44121 47 1.2 3.5 2.3 50 8.9 0.1158 0.11932 7.04e-05 "12.71" 12.83 13.11 57.91 62.27 64.94 45.2 49.44 51.83
"1790" "Will_Vill_E1_44122" "D1" "10_18_20" 44122 48 1.2 2.3 1.1 50 7.78 0.1148 0.11815 6.7e-05 "12.89" 12.78 12.76 51.36 60.62 60.66 38.47 47.84 47.9
"1791" "Will_Vill_E1_44123" "D1" "10_19_20" 44123 49 1.2 3.5 2.3 50 7.78 0.11608 0.11898 5.8e-05 "12.69" 12.69 12.95 50.64 60.62 61.09 37.95 47.93 48.14
"1792" "Will_Vill_E1_44124" "D1" "10_20_20" 44124 50 1.2 1.5 0.3 50 7.8 0.11654 0.12229 0.000115 "12.9" 12.77 12.9 50.77 60.53 59.95 37.87 47.76 47.05
"1793" "Will_Vill_E1_44125" "D1" "10_21_20" 44125 51 1.2 7.1 5.9 50 8.08 0.11695 0.1234 0.000129 "13.08" 12.79 12.97 50.85 60.93 61.14 37.77 48.14 48.17
"1794" "Will_Vill_E1_44126" "D1" "10_22_20" 44126 52 1.2 3 1.8 50 7.54 0.1139 0.12139 0.0001498 "12.48" 12.83 13.09 56.06 65.2 62.1 43.58 52.37 49.01
"1795" "Will_Vill_E1_44127" "D1" "10_23_20" 44127 53 1.2 2.7 1.5 50 7.63 0.11593 0.12226 0.0001266 "13.01" 12.89 12.95 52.53 62.94 61.75 39.52 50.05 48.8
"1796" "Will_Vill_E1_44128" "D1" "10_24_20" 44128 54 1.2 1.3 0.1 NA NA NA NA NA NA NA NA NA NA NA NA NA NA
"1797" "Will_Vill_E1_44129" "D1" "10_25_20" 44129 55 1.2 NA NA NA NA NA NA NA NA NA NA NA NA NA NA NA NA
"1798" "Will_Vill_E1_44130" "D1" "10_26_20" 44130 56 1.2 NA NA NA NA NA NA NA NA NA NA NA NA NA NA NA NA
"1799" "Will_Vill_E1_44131" "D1" "10_27_20" 44131 57 1.2 NA NA NA NA NA NA NA NA NA NA NA NA NA NA NA NA
"1800" "Will_Vill_E1_44132" "D1" "10_28_20" 44132 58 1.2 NA NA 50 8.21 NA NA NA "12.98" 13.01 12.92 55.31 63.35 61.64 42.33 50.34 48.72
"1801" "Will_Vill_E1_44133" "D1" "10_29_20" 44133 59 1.2 1.3 0.1 NA NA NA NA NA NA NA NA NA NA NA NA NA NA
"1802" "Will_Vill_E1_44134" "D1" "10_30_20" 44134 60 1.2 9.5 8.3 46 7.99 0.11485 0.11818 7.24e-05 "12.43" 12.5 12.43 55.55 58.44 58.51 43.12 45.94 46.08
"1803" "Will_Vill_E1_44135" "D1" "10_31_20" 44135 61 1.2 11.4 10.2 50 8.19 0.11602 0.11591 -2.2e-06 "12.42" 12.3 12.51 50.86 61.76 62.11 38.44 49.46 49.6
"1804" "Will_Vill_E1_44136" "D1" "11_1_20" 44136 62 1.2 13.1 11.9 47 7.81 0.11839 0.11805 -7.23e-06 "12.5" 12.48 12.5 53.65 59.29 60.64 41.15 46.81 48.14
"1805" "Will_Vill_E1_44137" "D1" "11_2_20" 44137 63 1.2 10.9 9.7 50 8.38 0.11493 0.1184 6.94e-05 "12.62" 12.61 12.41 51.5 61.26 61.07 38.88 48.65 48.66
"1806" "Will_Vill_E1_44138" "D1" "11_3_20" 44138 64 1.2 10.7 9.5 49 8.58 0.1157 0.11907 6.88e-05 "12.48" 12.46 12.47 52.03 59.31 61.24 39.55 46.85 48.77
"1807" "Will_Vill_E1_44139" "D1" "11_4_20" 44139 65 1.2 11.5 10.3 50 8.24 0.11566 0.12044 9.56e-05 "12.45" 12.36 12.6 51.53 60.92 60.69 39.08 48.56 48.09
"1808" "Will_Vill_E1_44140" "D1" "11_5_20" 44140 66 1.2 13.4 12.2 50 8.37 0.11597 0.122 0.0001206 "12.44" 12.52 12.45 56.16 61.47 59.84 43.72 48.95 47.39
"1809" "Will_Vill_E1_44141" "D1" "11_6_20" 44141 67 1.2 13.6 12.4 50 8.5 0.11492 0.11927 8.7e-05 "12.52" 12.42 12.59 50.7 61.7 59.77 38.18 49.28 47.18
"1810" "Will_Vill_E1_44142" "D1" "11_7_20" 44142 68 1.2 13.6 12.4 50 8.09 0.11534 0.12038 0.0001008 "12.47" 12.53 12.96 58.42 58.33 59.89 45.95 45.8 46.93
"1811" "Will_Vill_E1_44143" "D1" "11_8_20" 44143 69 1.2 11.2 10 50 7.66 0.11421 0.11854 8.66e-05 "12.43" 12.94 12.62 51.06 60.52 61.61 38.63 47.58 48.99
"1812" "Will_Vill_E1_44144" "D1" "11_9_20" 44144 70 1.2 13.1 11.9 50 8.01 0.11534 0.11876 6.84e-05 "12.39" 12.95 12.83 55.05 60.77 58.31 42.66 47.82 45.48
"1813" "Will_Vill_E1_44145" "D1" "11_10_20" 44145 71 1.2 9.4 8.2 50 8.34 0.11471 0.11783 6.24e-05 "12.44" 12.5 13.07 51.52 60.99 60.47 39.08 48.49 47.4
"1814" "Will_Vill_E1_44146" "D1" "11_11_20" 44146 72 1.2 9.8 8.6 50 8.44 0.11608 0.11888 5.6e-05 "12.43" 12.58 12.6 57.18 60.92 59.84 44.75 48.34 47.24
"1815" "Will_Vill_E1_44147" "D1" "11_12_20" 44147 73 1.2 10 8.8 50 8.58 0.11526 0.11553 5.4e-06 "12.34" 12.48 12.25 51.61 60.33 60.61 39.27 47.85 48.36
"1816" "Will_Vill_E1_44148" "D1" "11_13_20" 44148 74 1.2 10.5 9.3 47.5 8.57 NA NA NA "12.37" 12.45 12.5 54.29 59.52 60.46 41.92 47.07 47.96
"1817" "Will_Vill_E1_44149" "D1" "11_14_20" 44149 75 1.2 1.5 0.3 50 7.84 0.11714 0.12095 7.62e-05 "12.38" 12.53 12.6 50.42 60.77 61.62 38.04 48.24 49.02
"1818" "Will_Vill_E1_44150" "D1" "11_15_20" 44150 76 1.2 2.2 1 50 7.95 0.11555 0.12271 0.0001432 "12.94" 12.77 12.9 51.86 62.17 61.66 38.92 49.4 48.76
"1819" "Will_Vill_E1_44151" "D1" "11_16_20" 44151 77 1.2 2.7 1.5 50 7.99 0.11407 0.1157 3.26e-05 "12.5" 12.48 12.42 51.31 60.08 59.89 38.81 47.6 47.47
"1820" "Will_Vill_E1_44152" "D1" "11_17_20" 44152 78 1.2 3.5 2.3 47 8.26 0.11585 0.12078 0.000104894 "12.5" 12.95 12.51 57.89 59.62 59.03 45.39 46.67 46.52
"1821" "Will_Vill_E1_44153" "D1" "11_18_20" 44153 79 1.2 3.8 2.6 50 7.89 0.11741 0.11892 3.02e-05 "12.56" 12.49 12.91 51.12 60.51 60.34 38.56 48.02 47.43
"1822" "Will_Vill_E1_44154" "D1" "11_19_20" 44154 80 1.2 1.8 0.6 49 7.85 0.11581 0.11859 5.67e-05 "12.53" 12.43 12.6 57.42 59.88 60.32 44.89 47.45 47.72
"1823" "Will_Vill_E1_44155" "D1" "11_20_20" 44155 81 1.2 NA NA 50 7.57 0.1161 0.11795 3.7e-05 "12.39" 12.39 12.44 49.59 60.98 59.87 37.2 48.59 47.43
"1824" "Will_Vill_E1_44156" "D1" "11_21_20" 44156 82 1.2 3.2 2 50 7.75 0.11575 0.11592 3.4e-06 "12.94" 12.45 12.92 52.17 62.47 60.67 39.23 50.02 47.75
"1825" "Will_Vill_E1_44157" "D1" "11_22_20" 44157 83 1.2 1.3 0.1 50 7.54 0.11452 0.11725 5.46e-05 "12.51" 12.52 12.48 51.64 61 61.12 39.13 48.48 48.64
"1826" "Will_Vill_E1_44158" "D1" "11_23_20" 44158 84 1.2 1.4 0.2 50 7.68 0.11494 0.11674 3.6e-05 "12.62" 12.78 12.88 61.61 61.9 58.81 48.99 49.12 45.93
"1827" "Will_Vill_E1_44159" "D1" "11_24_20" 44159 85 1.2 NA NA NA NA NA NA NA NA NA NA NA NA NA NA NA NA
"1828" "Will_Vill_E1_44160" "D1" "11_25_20" 44160 86 1.2 NA NA NA NA NA NA NA NA NA NA NA NA NA NA NA NA
"1829" "Will_Vill_E2_44136" "D2" "11_1_20" 44136 62 1.2 8.8 7.6 51 7.85 0.11898 0.11856 -8.24e-06 "12.52" 12.61 12.41 55.42 63.63 63.98 42.9 51.02 51.57
"1830" "Will_Vill_E2_44137" "D2" "11_2_20" 44137 63 1.2 4.1 2.9 50 8.39 0.11508 0.1202 0.0001024 "12.53" 12.52 12.52 52.12 61.31 61.68 39.59 48.79 49.16
"1831" "Will_Vill_E2_44138" "D2" "11_3_20" 44138 64 1.2 13.9 12.7 50 8.33 0.1156 0.11962 8.04e-05 "12.49" 12.54 12.45 50.51 60.67 60.48 38.02 48.13 48.03
"1832" "Will_Vill_E2_44139" "D2" "11_4_20" 44139 65 1.2 13.5 12.3 50 8.33 0.11533 0.12043 0.000102 "12.8" 13.03 12.95 50.76 59.93 61.27 37.96 46.9 48.32
"1833" "Will_Vill_E2_44140" "D2" "11_5_20" 44140 66 1.2 12.9 11.7 57 8.37 0.11517 0.12047 9.3e-05 "12.6" 12.51 12.47 56.34 58.94 61.29 43.74 46.43 48.82
"1834" "Will_Vill_E2_44141" "D2" "11_6_20" 44141 67 1.2 13.3 12.1 50 8.37 0.11526 0.12022 9.92e-05 "12.54" 12.65 12.53 51.25 61.43 61.36 38.71 48.78 48.83
"1835" "Will_Vill_E2_44142" "D2" "11_7_20" 44142 68 1.2 13.4 12.2 50 8.23 0.11562 0.11964 8.04e-05 "12.38" 12.4 12.62 59.3 59.62 58.54 46.92 47.22 45.92
"1836" "Will_Vill_E2_44143" "D2" "11_8_20" 44143 69 1.2 12.7 11.5 50 8.04 0.11468 0.11939 9.42e-05 "13.08" 12.78 12.72 51.86 60.81 61.05 38.78 48.03 48.33
"1837" "Will_Vill_E2_44144" "D2" "11_9_20" 44144 70 1.2 11.6 10.4 50 8.04 0.11553 0.11862 6.18e-05 "12.44" 12.5 12.39 53.29 63.02 61.19 40.85 50.52 48.8
"1838" "Will_Vill_E2_44145" "D2" "11_10_20" 44145 71 1.2 10.8 9.6 50 8.22 0.11516 0.1183 6.28e-05 "12.9" 12.91 12.43 51.52 60.73 60.52 38.62 47.82 48.09
"1839" "Will_Vill_E2_44146" "D2" "11_11_20" 44146 72 1.2 12.3 11.1 50 8.07 0.11621 0.12167 0.0001092 "12.52" 12.5 12.32 51.36 61.11 61.35 38.84 48.61 49.03
"1840" "Will_Vill_E2_44147" "D2" "11_12_20" 44147 73 1.2 13.3 12.1 50 8.39 0.11577 0.12019 8.84e-05 "12.32" 12.39 12.39 51.22 61.15 61.18 38.9 48.76 48.79
"1841" "Will_Vill_E2_44148" "D2" "11_13_20" 44148 74 1.2 10.9 9.7 50 8.08 0.11561 0.1195 7.78e-05 "12.38" 12.53 12.45 54.44 62.02 62.16 42.06 49.49 49.71
"1842" "Will_Vill_E2_44149" "D2" "11_14_20" 44149 75 1.2 NA NA 50 8.23 0.11685 0.11928 4.86e-05 "12.38" 12.52 12.64 51.07 60.44 61.56 38.69 47.92 48.92
"1843" "Will_Vill_E2_44150" "D2" "11_15_20" 44150 76 1.2 11.9 10.7 50 8.19 0.11631 0.11945 6.28e-05 "12.6" 12.46 12.96 54.91 61.94 60.67 42.31 49.48 47.71
"1844" "Will_Vill_E2_44151" "D2" "11_16_20" 44151 77 1.2 11.9 10.7 50 8.22 0.11472 0.11853 7.62e-05 "12.43" 12.52 12.93 51.57 60.97 60.8 39.14 48.45 47.87
"1845" "Will_Vill_E2_44152" "D2" "11_17_20" 44152 78 1.2 15.5 14.3 50 8.55 0.11527 0.11959 8.64e-05 "12.54" 12.6 12.38 52.06 61.92 59.79 39.52 49.32 47.41
"1846" "Will_Vill_E2_44153" "D2" "11_18_20" 44153 79 1.2 10.6 9.4 50 7.91 0.11553 0.12 8.94e-05 "12.56" 12.47 12.77 51.19 60.97 61.06 38.63 48.5 48.29
"1847" "Will_Vill_E2_44154" "D2" "11_19_20" 44154 80 1.2 11.5 10.3 50 8.12 0.11549 0.12092 0.0001086 "12.44" 12.57 12.6 54.2 62.66 62.35 41.76 50.09 49.75
"1848" "Will_Vill_E2_44155" "D2" "11_20_20" 44155 81 1.2 13 11.8 50 8.1 0.11676 0.11994 6.36e-05 "12.56" 12.52 12.39 51.78 61.41 60.57 39.22 48.89 48.18
"1849" "Will_Vill_E2_44156" "D2" "11_21_20" 44156 82 1.2 11.5 10.3 50 7.75 0.11483 0.11891 8.16e-05 "12.61" 112.51 12.89 55.41 62.87 62.16 42.8 -49.64 49.27
"1850" "Will_Vill_E2_44157" "D2" "11_22_20" 44157 83 1.2 10.7 9.5 50 7.84 0.11517 0.11904 7.74e-05 "12.58" 12.45 12.39 51.36 60.61 60.84 38.78 48.16 48.45
"1851" "Will_Vill_E2_44158" "D2" "11_23_20" 44158 84 1.2 9.2 8 47 7.83 0.11434 0.11843 8.7e-05 "12.72" 12.88 12.54 58.16 57.28 63.48 45.44 44.4 50.94
"1852" "Will_Vill_E2_44159" "D2" "11_24_20" 44159 85 1.2 NA NA NA NA NA NA NA NA NA NA NA NA NA NA NA NA
"1853" "Will_Vill_E2_44160" "D2" "11_25_20" 44160 86 1.2 NA NA NA NA NA NA NA NA NA NA NA NA NA NA NA NA
"1854" "Will_Vill_N1_44136" "E1" "11_1_20" 44136 62 1.2 7.1 5.9 50 7.89 0.11867 0.11832 -7e-06 "12.46" 12.36 12.58 51.41 61.48 62.1 38.95 49.12 49.52
"1855" "Will_Vill_N1_44137" "E1" "11_2_20" 44137 63 1.2 5.7 4.5 50 8.22 0.11516 0.1169 3.48e-05 "12.46" 12.41 12.55 51.49 60.63 62.35 39.03 48.22 49.8
"1856" "Will_Vill_N1_44138" "E1" "11_3_20" 44138 64 1.2 5 3.8 50 7.99 0.1156 0.11836 5.52e-05 "12.47" 12.46 12.54 52.83 60.8 60.77 40.36 48.34 48.23
"1857" "Will_Vill_N1_44139" "E1" "11_4_20" 44139 65 1.2 7.4 6.2 50 8.01 0.11557 0.1186 6.06e-05 "12.53" 13.1 12.94 51.13 60.52 59.68 38.6 47.42 46.74
"1858" "Will_Vill_N1_44140" "E1" "11_5_20" 44140 66 1.2 4.5 3.3 47 8.76 0.11509 0.1189 8.11e-05 "12.6" 12.54 12.48 56.33 59.27 59.36 43.73 46.73 46.88
"1859" "Will_Vill_N1_44141" "E1" "11_6_20" 44141 67 1.2 8.4 7.2 50 8.98 0.11519 0.1184 6.42e-05 "12.74" 12.89 12.37 48.5 59.9 61.5 35.76 47.01 49.13
"1860" "Will_Vill_N1_44142" "E1" "11_7_20" 44142 68 1.2 6.3 5.1 50 9.29 0.11444 0.11813 7.38e-05 "12.87" 12.59 12.61 57.83 60.48 60.59 44.96 47.89 47.98
"1861" "Will_Vill_N1_44143" "E1" "11_8_20" 44143 69 1.2 4.5 3.3 50 8.9 0.11514 0.11912 7.96e-05 "12.45" 12.95 12.55 51.49 61.7 61.71 39.04 48.75 49.16
"1862" "Will_Vill_N1_44144" "E1" "11_9_20" 44144 70 1.2 6.5 5.3 50 8.94 0.11576 0.12052 9.52e-05 "12.55" 12.47 12.51 55.81 61.56 62.82 43.26 49.09 50.31
"1863" "Will_Vill_N1_44145" "E1" "11_10_20" 44145 71 1.2 7.9 6.7 50 9.06 0.11493 0.12188 0.000139 "12.49" 12.49 12.79 51.55 61.73 60.81 39.06 49.24 48.02
"1864" "Will_Vill_N1_44146" "E1" "11_11_20" 44146 72 1.2 5.9 4.7 50 9 0.11652 0.12175 0.0001046 "12.49" 12.3 12.55 54.39 60.26 58.24 41.9 47.96 45.69
"1865" "Will_Vill_N1_44147" "E1" "11_12_20" 44147 73 1.2 3.7 2.5 50 8.86 0.11625 0.12007 7.64e-05 "12.3" 12.51 12.32 50.99 61.26 61.05 38.69 48.75 48.73
"1866" "Will_Vill_N1_44148" "E1" "11_13_20" 44148 74 1.2 4.9 3.7 50 8.58 0.11537 0.11781 4.88e-05 "12.5" 12.51 12.58 56.79 61.58 62.24 44.29 49.07 49.66
"1867" "Will_Vill_N1_44149" "E1" "11_14_20" 44149 75 1.2 4.5 3.3 50 8.66 0.1181 0.11875 1.3e-05 "12.58" 12.5 12.53 51.23 60.74 61.57 38.65 48.24 49.04
"1868" "Will_Vill_N1_44150" "E1" "11_15_20" 44150 76 1.2 2.6 1.4 50 8.05 0.11658 0.11893 4.7e-05 "12.77" 12.88 13.1 56.78 61.64 61.08 44.01 48.76 47.98
"1869" "Will_Vill_N1_44151" "E1" "11_16_20" 44151 77 1.2 4.3 3.1 50 8.64 0.11486 0.11795 6.18e-05 "12.5" 12.53 12.91 52 61.82 60.38 39.5 49.29 47.47
"1870" "Will_Vill_N1_44152" "E1" "11_17_20" 44152 78 1.2 9.6 8.4 50 8.56 0.11606 0.11931 6.5e-05 "12.5" 12.51 12.59 56.78 61.09 60.38 44.28 48.58 47.79
"1871" "Will_Vill_N1_44153" "E1" "11_18_20" 44153 79 1.2 7.5 6.3 50 8.66 0.11563 0.11797 4.68e-05 "12.36" 12.44 12.52 51.14 60.68 60.39 38.78 48.24 47.87
"1872" "Will_Vill_N1_44154" "E1" "11_19_20" 44154 80 1.2 11.3 10.1 50 8.98 0.11579 0.11878 5.98e-05 "12.39" 12.35 12.51 53.69 61.69 61.22 41.3 49.34 48.71
"1873" "Will_Vill_N1_44155" "E1" "11_20_20" 44155 81 1.2 15.5 14.3 50 8.94 0.11562 0.1177 4.16e-05 "12.5" 12.44 12.52 49.33 60.82 61.07 36.83 48.38 48.55
"1874" "Will_Vill_N1_44156" "E1" "11_21_20" 44156 82 1.2 11.2 10 50 9.16 0.11562 0.11769 4.14e-05 "12.43" 12.98 12.59 56.03 61.87 61.28 43.6 48.89 48.69
"1875" "Will_Vill_N1_44157" "E1" "11_22_20" 44157 83 1.2 13.5 12.3 50 7.7 0.11444 0.11604 3.2e-05 "12.49" 12.48 12.44 51.79 60.71 60.28 39.3 48.23 47.84
"1876" "Will_Vill_N1_44158" "E1" "11_23_20" 44158 84 1.2 12.3 11.1 47.5 8.23 0.11436 0.1161 3.66e-05 "12.56" 12.35 12.38 62.25 58.57 63.23 49.69 46.22 50.85
"1877" "Will_Vill_N1_44159" "E1" "11_24_20" 44159 85 1.2 NA NA NA NA NA NA NA NA NA NA NA NA NA NA NA NA
"1878" "Will_Vill_N1_44160" "E1" "11_25_20" 44160 86 1.2 NA NA NA NA NA NA NA NA NA NA NA NA NA NA NA NA
"1879" "Will_Vill_N2_44119" "E2(CBA)" "10_15_20" 44119 45 1.2 6.4 5.2 50 8.04 0.1163 0.1226 0.000126 "12.83" 12.98 13.09 50.06 59.8 61.02 37.23 46.82 47.93
"1880" "Will_Vill_N2_44120" "E2(CBA)" "10_16_20" 44120 46 1.2 9.6 8.4 50 8.32 0.1151 0.1215 0.000128 "12.89" 13.05 13.01 54.2 62.95 61.99 41.31 49.9 48.98
"1881" "Will_Vill_N2_44121" "E2(CBA)" "10_17_20" 44121 47 1.2 1.7 0.5 50 7.86 0.1154 0.11954 8.28e-05 "12.84" 13.02 12.91 53.12 62.82 62.79 40.28 49.8 49.88
"1882" "Will_Vill_N2_44122" "E2(CBA)" "10_18_20" 44122 48 1.2 1.6 0.4 50 7.6 0.11573 0.11916 6.86e-05 "12.85" 12.96 12.96 51.46 60.42 60.51 38.61 47.46 47.55
"1883" "Will_Vill_N2_44123" "E2(CBA)" "10_19_20" 44123 49 1.2 6.6 5.4 50 7.93 0.11581 0.11916 6.7e-05 "12.95" 12.74 12.88 50.62 60.82 60.67 37.67 48.08 47.79
"1884" "Will_Vill_N2_44124" "E2(CBA)" "10_20_20" 44124 50 1.2 1.5 0.3 50 7.12 0.11658 0.12491 0.0001666 "0" 12.79 12.89 0 61.06 60.15 0 48.27 47.26
"1885" "Will_Vill_N2_44125" "E2(CBA)" "10_21_20" 44125 51 1.2 3.9 2.7 50 7.84 0.11669 0.1214 9.42e-05 "13.08" 12.89 12.79 51.35 60.94 60.8 38.27 48.05 48.01
"1886" "Will_Vill_N2_44126" "E2(CBA)" "10_22_20" 44126 52 1.2 5.1 3.9 50 7.37 0.1153 0.12327 0.0001594 "12.6" 12.46 13.03 51.8 62.64 63.91 39.2 50.18 50.88
"1887" "Will_Vill_N2_44127" "E2(CBA)" "10_23_20" 44127 53 1.2 6.2 5 50 7.74 0.11645 0.12091 8.92e-05 "12.85" 12.84 13.11 51.62 61.23 62.3 38.77 48.39 49.19
"1888" "Will_Vill_N2_44128" "E2(CBA)" "10_24_20" 44128 54 1.2 1.3 0.1 NA NA NA NA NA NA NA NA NA NA NA NA NA NA
"1889" "Will_Vill_N2_44129" "E2(CBA)" "10_25_20" 44129 55 1.2 NA NA NA NA NA NA NA NA NA NA NA NA NA NA NA NA
"1890" "Will_Vill_N2_44130" "E2(CBA)" "10_26_20" 44130 56 1.2 NA NA NA NA NA NA NA NA NA NA NA NA NA NA NA NA
"1891" "Will_Vill_N2_44131" "E2(CBA)" "10_27_20" 44131 57 1.2 NA NA NA NA NA NA NA NA NA NA NA NA NA NA NA NA
"1892" "Will_Vill_N2_44132" "E2(CBA)" "10_28_20" 44132 58 1.2 2.2 1 51 7.8 NA NA NA "12.87" 12.92 12.87 56.1 67.03 65.55 43.23 54.11 52.68
"1893" "Will_Vill_N2_44133" "E2(CBA)" "10_29_20" 44133 59 1.2 1.3 0.1 NA NA NA NA NA NA NA NA NA NA NA NA NA NA
"1894" "Will_Vill_N2_44134" "E2(CBA)" "10_30_20" 44134 60 1.2 6.2 5 50 7.49 0.11567 0.11795 4.56e-05 "12.4" 12.56 12.52 54.95 61.42 62.13 42.55 48.86 49.61
"1895" "Will_Vill_N2_44135" "E2(CBA)" "10_31_20" 44135 61 1.2 9.2 8 50 7.98 0.11634 0.11947 6.26e-05 "12.54" 12.49 12.63 51.91 61.47 61.84 39.37 48.98 49.21
"1896" "Will_Vill_N2_44136" "E2(CBA)" "11_1_20" 44136 62 1.2 14.6 13.4 47 7.78 0.11854 0.11864 2.13e-06 "12.62" 12.51 12.54 55.5 59.71 60.98 42.88 47.2 48.44
"1897" "Will_Vill_N2_44137" "E2(CBA)" "11_2_20" 44137 63 1.2 5.6 4.4 50 8.06 0.115 0.1216 0.000132 "12.57" 12.54 12.46 51.44 61.1 60.06 38.87 48.56 47.6
"1898" "Will_Vill_N2_44138" "E2(CBA)" "11_3_20" 44138 64 1.2 9.5 8.3 47.5 8.23 0.1156 0.11939 7.98e-05 "12.52" 12.62 12.55 52.84 59.5 62.02 40.32 46.88 49.47
"1899" "Will_Vill_N2_44139" "E2(CBA)" "11_4_20" 44139 65 1.2 9.8 8.6 50 8.15 0.11533 0.11907 7.48e-05 "12.89" 12.96 13.06 50.92 60.33 59.58 38.03 47.37 46.52
"1900" "Will_Vill_N2_44140" "E2(CBA)" "11_5_20" 44140 66 1.2 6.2 5 47 8.48 0.11632 0.12349 0.000152553 "12.5" 12.59 12.57 59.95 60.53 60.2 47.45 47.94 47.63
"1901" "Will_Vill_N2_44141" "E2(CBA)" "11_6_20" 44141 67 1.2 9.1 7.9 50 8.13 0.11454 0.11886 8.64e-05 "12.58" 12.35 12.37 50.86 61.11 60.65 38.28 48.76 48.28
"1902" "Will_Vill_N2_44142" "E2(CBA)" "11_7_20" 44142 68 1.2 10.1 8.9 50 7.79 0.11456 0.11878 8.44e-05 "12.52" 12.5 12.47 54.42 60.55 59.94 41.9 48.05 47.47
"1903" "Will_Vill_N2_44143" "E2(CBA)" "11_8_20" 44143 69 1.2 1.3 0.1 16 7.62 0.11407 0.11854 0.000279375 "0" 12.9 12.85 0 27.41 60.44 0 14.51 47.59
"1904" "Will_Vill_N2_44144" "E2(CBA)" "11_9_20" 44144 70 1.2 2.8 1.6 50 8 0.11461 0.11696 4.7e-05 "12.43" 12.5 12.37 56.77 60.44 59.46 44.34 47.94 47.09
"1905" "Will_Vill_N2_44145" "E2(CBA)" "11_10_20" 44145 71 1.2 2.2 1 50 7.56 0.11578 0.11986 8.16e-05 "12.39" 12.85 12.4 50.76 60.72 58.71 38.37 47.87 46.31
"1906" "Will_Vill_N2_44146" "E2(CBA)" "11_11_20" 44146 72 1.2 10.2 9 50 7.69 0.11486 0 8.24e-05 "12.3" 12.43 12.58 54.76 61.5 60.12 42.46 49.07 47.54
"1907" "Will_Vill_N2_44147" "E2(CBA)" "11_12_20" 44147 73 1.2 10.8 9.6 50 8.53 0.11607 0.11912 6.1e-05 "12.47" 12.53 12.51 51.55 61 61.13 39.08 48.47 48.62
"1908" "Will_Vill_N2_44148" "E2(CBA)" "11_13_20" 44148 74 1.2 10.7 9.5 50 8.54 0.11564 0.11896 6.64e-05 "12.42" 12.42 12.59 54.1 61.39 60.17 41.68 48.97 47.58
"1909" "Will_Vill_N2_44149" "E2(CBA)" "11_14_20" 44149 75 1.2 10 8.8 50 8.65 0.11884 0.11914 6e-06 "12.55" 12.54 12.52 51.3 61.55 62.09 38.75 49.01 49.57
"1910" "Will_Vill_N2_44150" "E2(CBA)" "11_15_20" 44150 76 1.2 9.2 8 49 7.76 0.1165 0.11918 5.47e-05 "12.97" 12.98 12.8 52.39 60.4 60.44 39.42 47.42 47.64
"1911" "Will_Vill_N2_44151" "E2(CBA)" "11_16_20" 44151 77 1.2 10.6 9.4 50 8.34 0.11402 0.11781 7.58e-05 "12.47" 12.51 12.41 51.17 61.41 60.5 38.7 48.9 48.09
"1912" "Will_Vill_N2_44152" "E2(CBA)" "11_17_20" 44152 78 1.2 11.5 10.3 47 8.29 0.1168 0.1189 4.47e-05 "12.54" 12.38 12.54 54.63 59.19 59.9 42.09 46.81 47.36
"1913" "Will_Vill_N2_44153" "E2(CBA)" "11_18_20" 44153 79 1.2 11.7 10.5 50 7.84 0.11628 0.1197 6.84e-05 "12.87" 12.63 12.39 50.86 60.46 60.03 37.99 47.83 47.64
"1914" "Will_Vill_N2_44154" "E2(CBA)" "11_19_20" 44154 80 1.2 9.2 8 48 7.93 0.11578 0.122 0.000129583 "12.4" 12.51 12.48 55.26 59.37 59.55 42.86 46.86 47.07
"1915" "Will_Vill_N2_44155" "E2(CBA)" "11_20_20" 44155 81 1.2 NA NA 50 8.02 0.11554 0.11681 2.54e-05 "12.49" 12.52 12.56 51.52 60.73 60.68 39.03 48.21 48.12
"1916" "Will_Vill_N2_44156" "E2(CBA)" "11_21_20" 44156 82 1.2 9.3 8.1 49 7.89 0.11531 0.11698 3.41e-05 "12.4" 12.84 13.04 62.36 60.42 63.04 49.96 47.58 50
"1917" "Will_Vill_N2_44157" "E2(CBA)" "11_22_20" 44157 83 1.2 11.7 10.5 50 7.96 0.11632 0.11867 4.7e-05 "12.56" 12.5 12.42 50.67 60.33 61.76 38.11 47.83 49.34
"1918" "Will_Vill_N2_44158" "E2(CBA)" "11_23_20" 44158 84 1.2 11.5 10.3 50 7.9 0.11578 0.11834 5.12e-05 "12.54" 12.41 12.49 59.11 60.03 60.57 46.57 47.62 48.08
"1919" "Will_Vill_N2_44159" "E2(CBA)" "11_24_20" 44159 85 1.2 NA NA NA NA NA NA NA NA NA NA NA NA NA NA NA NA
"1920" "Will_Vill_N2_44160" "E2(CBA)" "11_25_20" 44160 86 1.2 NA NA NA NA NA NA NA NA NA NA NA NA NA NA NA NA
```
